# Quantification of the spread of SARS-CoV-2 variant B.1.1.7 in Switzerland

**DOI:** 10.1101/2021.03.05.21252520

**Authors:** Chaoran Chen, Sarah Nadeau, Ivan Topolsky, Marc Manceau, Jana S. Huisman, Kim Philipp Jablonski, Lara Fuhrmann, David Dreifuss, Katharina Jahn, Christiane Beckmann, Maurice Redondo, Christoph Noppen, Lorenz Risch, Martin Risch, Nadia Wohlwend, Sinem Kas, Thomas Bodmer, Tim Roloff, Madlen Stange, Adrian Egli, Isabella Eckerle, Laurent Kaiser, Rebecca Denes, Mirjam Feldkamp, Ina Nissen, Natascha Santacroce, Elodie Burcklen, Catharine Aquino, Andreia Cabral de Gouvea, Maria Domenica Moccia, Simon Grüter, Timothy Sykes, Lennart Opitz, Griffin White, Laura Neff, Doris Popovic, Andrea Patrignani, Jay Tracy, Ralph Schlapbach, Emmanouil T. Dermitzakis, Keith Harshman, Ioannis Xenarios, Henri Pegeot, Lorenzo Cerutti, Deborah Penet, Anthony Blin, Melyssa Elies, Christian L. Althaus, Christian Beisel, Niko Beerenwinkel, Martin Ackermann, Tanja Stadler

**Affiliations:** Department of Biosystems Science and Engineering, ETH Zürich, Basel, Switzerland; Swiss Institute of Bioinformatics, Switzerland; Department of Environmental Systems Science, ETH Zürich, Swiss Federal Institute of Technology, Zurich, Switzerland; Viollier AG, Allschwil, Switzerland; Dr Risch, Labormedizinisches Zentrum, Switzerland; Clinical Bacteriology and Mycology, University Hospital Basel, Basel, Switzerland; Applied Microbiology Research, Department of Biomedicine, University of Basel, Basel, Switzerland; Geneva Center for Emerging Viral Diseases and Laboratory of Virology, Geneva University Hospitals, Geneva, Switzerland; Genomic Facility Basel, Department of Biosystems Science and Engineering, ETH Zürich, Basel, Switzerland; Functional Genomics Center Zurich, ETH Zürich and University of Zurich, Zurich, Switzerland; Health 2030 Genome Center, Geneva, Switzerland; University of Geneva Medical School, Geneva, Switzerland; Institute of Social and Preventive Medicine, University of Bern, Bern, Switzerland; Department of Environmental Microbiology, Eawag, Dubendorf, Switzerland; Department of Microbiology and Molecular Medicine, Faculty of Medicine, University of Geneva, Geneva, Switzerland; Division of Infectious Diseases, Geneva University Hospitals, Geneva, Switzerland; Department of Medicine, Faculty of Medicine, University of Geneva, Geneva, Switzerland

**Keywords:** Pandemic, SARS-CoV-2, COVID-19, B.1.1.7, transmission advantage

## Abstract

**Background:** In December 2020, the United Kingdom (UK) reported a SARS-CoV-2 Variant of Concern (VoC) which is now named B.1.1.7. Based on initial data from the UK and later data from other countries, this variant was estimated to have a transmission fitness advantage of around 40-80% [1, 2, 3].

**Aim:** This study aims to estimate the transmission fitness advantage and the effective reproductive number of B.1.1.7 through time based on data from Switzerland.

**Methods:** We generated whole genome sequences from 11.8% of all confirmed SARS-CoV-2 cases in Switzerland between 14 December 2020 and 11 March 2021. Based on these data, we determine the daily frequency of the B.1.1.7 variant and quantify the variant’s transmission fitness advantage on a national and a regional scale.

**Results:** We estimate B.1.1.7 had a transmission fitness advantage of 43-52% compared to the other variants circulating in Switzerland during the study period. Further, we estimate B.1.1.7 had a reproductive number above 1 from 01 January 2021 until the end of the study period, compared to below 1 for the other variants. Specifically, we estimate the reproductive number for B.1.1.7 was 1.24 [1.07-1.41] from 01 January until 17 January 2021 and 1.18 [1.06-1.30] from 18 January until 01 March 2021 based on the whole genome sequencing data. From 10 March to 16 March 2021, once B.1.1.7 was dominant, we estimate the reproductive number was 1.14 [1.00-1.26] based on all confirmed cases. For reference, Switzerland applied more non-pharmaceutical interventions to combat SARS-CoV-2 on 18 January 2021 and lifted some measures again on 01 March 2021.

**Conclusion:** The observed increase in B.1.1.7 frequency in Switzerland during the study period is as expected based on observations in the UK. In absolute numbers, B.1.1.7 increased exponentially with an estimated doubling time of around 2-3.5 weeks. To monitor the ongoing spread of B.1.1.7, our plots are available online.

## Supplementary material for "Quantification of the spread of SARS-CoV-2 variant B.1.1.7 in Switzerland": A7 D-BSSE GISAID Accession Numbers

```
EPI_ISL_897598
EPI_ISL_897599
EPI_ISL_897600
EPI_ISL_897601
EPI_ISL_897602
EPI_ISL_897603
EPI_ISL_897604
EPI_ISL_897605
EPI_ISL_897606
EPI_ISL_897607
EPI_ISL_897608
EPI_ISL_897609
EPI_ISL_897610
EPI_ISL_897611
EPI_ISL_897612
EPI_ISL_897613
EPI_ISL_897614
EPI_ISL_897615
EPI_ISL_897616
EPI_ISL_897617
EPI_ISL_897618
EPI_ISL_897619
EPI_ISL_897620
EPI_ISL_897621
EPI_ISL_897622
EPI_ISL_897623
EPI_ISL_897624
EPI_ISL_897625
EPI_ISL_897626
EPI_ISL_897627
EPI_ISL_897628
EPI_ISL_897629
EPI_ISL_897630
EPI_ISL_897631
EPI_ISL_897632
EPI_ISL_897633
EPI_ISL_897634
EPI_ISL_897635
EPI_ISL_897636
EPI_ISL_897637
EPI_ISL_897638
EPI_ISL_897639
EPI_ISL_897640
EPI_ISL_897641
EPI_ISL_897642
EPI_ISL_897643
EPI_ISL_897644
EPI_ISL_897645
EPI_ISL_897646
EPI_ISL_897647
EPI_ISL_897648
EPI_ISL_897649
EPI_ISL_897650
EPI_ISL_897651
EPI_ISL_897652
EPI_ISL_897653
EPI_ISL_897654
EPI_ISL_897655
EPI_ISL_897656
EPI_ISL_897657
EPI_ISL_897658
EPI_ISL_897659
EPI_ISL_897660
EPI_ISL_897661
EPI_ISL_897662
EPI_ISL_897663
EPI_ISL_897664
EPI_ISL_897665
EPI_ISL_897666
EPI_ISL_897667
EPI_ISL_897668
EPI_ISL_897669
EPI_ISL_897670
EPI_ISL_897671
EPI_ISL_897672
EPI_ISL_897673
EPI_ISL_897674
EPI_ISL_897675
EPI_ISL_897676
EPI_ISL_897677
EPI_ISL_897678
EPI_ISL_897679
EPI_ISL_897680
EPI_ISL_897681
EPI_ISL_897682
EPI_ISL_897683
EPI_ISL_897684
EPI_ISL_897685
EPI_ISL_897686
EPI_ISL_897687
EPI_ISL_897688
EPI_ISL_897689
EPI_ISL_897690
EPI_ISL_897691
EPI_ISL_897692
EPI_ISL_897693
EPI_ISL_897694
EPI_ISL_897695
EPI_ISL_897696
EPI_ISL_897697
EPI_ISL_897698
EPI_ISL_897699
EPI_ISL_897700
EPI_ISL_897701
EPI_ISL_897705
EPI_ISL_897702
EPI_ISL_897703
EPI_ISL_897704
EPI_ISL_897706
EPI_ISL_897707
EPI_ISL_897708
EPI_ISL_897709
EPI_ISL_897710
EPI_ISL_897711
EPI_ISL_897712
EPI_ISL_897713
EPI_ISL_897714
EPI_ISL_897715
EPI_ISL_897716
EPI_ISL_897717
EPI_ISL_897718
EPI_ISL_897719
EPI_ISL_897720
EPI_ISL_897721
EPI_ISL_897722
EPI_ISL_897723
EPI_ISL_897724
EPI_ISL_897725
EPI_ISL_897726
EPI_ISL_897727
EPI_ISL_897728
EPI_ISL_897729
EPI_ISL_897730
EPI_ISL_897731
EPI_ISL_897732
EPI_ISL_897733
EPI_ISL_897734
EPI_ISL_897735
EPI_ISL_897736
EPI_ISL_897737
EPI_ISL_897738
EPI_ISL_897739
EPI_ISL_897740
EPI_ISL_897741
EPI_ISL_897742
EPI_ISL_897743
EPI_ISL_897744
EPI_ISL_897745
EPI_ISL_897746
EPI_ISL_897747
EPI_ISL_897748
EPI_ISL_897749
EPI_ISL_897750
EPI_ISL_897751
EPI_ISL_897752
EPI_ISL_897753
EPI_ISL_897754
EPI_ISL_897755
EPI_ISL_897756
EPI_ISL_897757
EPI_ISL_897758
EPI_ISL_897759
EPI_ISL_897760
EPI_ISL_897761
EPI_ISL_897762
EPI_ISL_897763
EPI_ISL_897764
EPI_ISL_897765
EPI_ISL_897766
EPI_ISL_897767
EPI_ISL_897768
EPI_ISL_897769
EPI_ISL_897770
EPI_ISL_897771
EPI_ISL_897772
EPI_ISL_897773
EPI_ISL_897774
EPI_ISL_897775
EPI_ISL_897776
EPI_ISL_897777
EPI_ISL_897778
EPI_ISL_897779
EPI_ISL_897780
EPI_ISL_897781
EPI_ISL_897782
EPI_ISL_897783
EPI_ISL_897784
EPI_ISL_897785
EPI_ISL_897786
EPI_ISL_897787
EPI_ISL_897788
EPI_ISL_897789
EPI_ISL_897790
EPI_ISL_897791
EPI_ISL_897792
EPI_ISL_897793
EPI_ISL_897794
EPI_ISL_897795
EPI_ISL_897796
EPI_ISL_897797
EPI_ISL_897798
EPI_ISL_897799
EPI_ISL_897800
EPI_ISL_897801
EPI_ISL_897802
EPI_ISL_897803
EPI_ISL_897804
EPI_ISL_897805
EPI_ISL_897806
EPI_ISL_897807
EPI_ISL_897808
EPI_ISL_897809
EPI_ISL_897810
EPI_ISL_897811
EPI_ISL_897812
EPI_ISL_897813
EPI_ISL_897814
EPI_ISL_897815
EPI_ISL_897816
EPI_ISL_897817
EPI_ISL_897818
EPI_ISL_897819
EPI_ISL_897820
EPI_ISL_897821
EPI_ISL_897822
EPI_ISL_897823
EPI_ISL_897824
EPI_ISL_897825
EPI_ISL_897826
EPI_ISL_897827
EPI_ISL_897828
EPI_ISL_897829
EPI_ISL_897830
EPI_ISL_897831
EPI_ISL_897832
EPI_ISL_897833
EPI_ISL_897834
EPI_ISL_897835
EPI_ISL_897836
EPI_ISL_897837
EPI_ISL_897838
EPI_ISL_897839
EPI_ISL_897840
EPI_ISL_897841
EPI_ISL_897842
EPI_ISL_897843
EPI_ISL_897844
EPI_ISL_897845
EPI_ISL_897846
EPI_ISL_897847
EPI_ISL_897848
EPI_ISL_897849
EPI_ISL_897850
EPI_ISL_897851
EPI_ISL_897852
EPI_ISL_897853
EPI_ISL_897854
EPI_ISL_897855
EPI_ISL_897856
EPI_ISL_897857
EPI_ISL_897858
EPI_ISL_897859
EPI_ISL_897860
EPI_ISL_897861
EPI_ISL_897862
EPI_ISL_897863
EPI_ISL_897864
EPI_ISL_897865
EPI_ISL_897866
EPI_ISL_897867
EPI_ISL_897868
EPI_ISL_897869
EPI_ISL_897870
EPI_ISL_897871
EPI_ISL_897872
EPI_ISL_897873
EPI_ISL_897874
EPI_ISL_897875
EPI_ISL_897876
EPI_ISL_897877
EPI_ISL_897878
EPI_ISL_897879
EPI_ISL_897880
EPI_ISL_897881
EPI_ISL_897882
EPI_ISL_897883
EPI_ISL_897884
EPI_ISL_897885
EPI_ISL_897886
EPI_ISL_897887
EPI_ISL_897888
EPI_ISL_897889
EPI_ISL_897890
EPI_ISL_897891
EPI_ISL_897892
EPI_ISL_897893
EPI_ISL_897894
EPI_ISL_897895
EPI_ISL_897896
EPI_ISL_897897
EPI_ISL_897898
EPI_ISL_897899
EPI_ISL_897900
EPI_ISL_897901
EPI_ISL_897902
EPI_ISL_897903
EPI_ISL_897904
EPI_ISL_897905
EPI_ISL_897906
EPI_ISL_897907
EPI_ISL_897908
EPI_ISL_897909
EPI_ISL_897910
EPI_ISL_897911
EPI_ISL_897912
EPI_ISL_897913
EPI_ISL_897914
EPI_ISL_897915
EPI_ISL_897916
EPI_ISL_897917
EPI_ISL_897918
EPI_ISL_897919
EPI_ISL_897920
EPI_ISL_897921
EPI_ISL_897922
EPI_ISL_897923
EPI_ISL_897924
EPI_ISL_897925
EPI_ISL_897926
EPI_ISL_897927
EPI_ISL_897928
EPI_ISL_897929
EPI_ISL_897930
EPI_ISL_897931
EPI_ISL_897932
EPI_ISL_897933
EPI_ISL_897934
EPI_ISL_897935
EPI_ISL_897936
EPI_ISL_897937
EPI_ISL_897938
EPI_ISL_897939
EPI_ISL_897940
EPI_ISL_897941
EPI_ISL_897942
EPI_ISL_897943
EPI_ISL_897944
EPI_ISL_897945
EPI_ISL_897946
EPI_ISL_897947
EPI_ISL_897948
EPI_ISL_897949
EPI_ISL_897950
EPI_ISL_897951
EPI_ISL_897952
EPI_ISL_897953
EPI_ISL_897954
EPI_ISL_897955
EPI_ISL_897956
EPI_ISL_897963
EPI_ISL_897957
EPI_ISL_897958
EPI_ISL_897959
EPI_ISL_897960
EPI_ISL_897961
EPI_ISL_897962
EPI_ISL_897964
EPI_ISL_897965
EPI_ISL_897966
EPI_ISL_897967
EPI_ISL_897968
EPI_ISL_897969
EPI_ISL_897970
EPI_ISL_897971
EPI_ISL_897972
EPI_ISL_897973
EPI_ISL_897974
EPI_ISL_897975
EPI_ISL_897976
EPI_ISL_897977
EPI_ISL_897978
EPI_ISL_897979
EPI_ISL_897980
EPI_ISL_897981
EPI_ISL_897982
EPI_ISL_897983
EPI_ISL_897984
EPI_ISL_897985
EPI_ISL_940068
EPI_ISL_940069
EPI_ISL_940070
EPI_ISL_940071
EPI_ISL_940072
EPI_ISL_940073
EPI_ISL_940074
EPI_ISL_981549
EPI_ISL_981550
EPI_ISL_981551
EPI_ISL_981552
EPI_ISL_981553
EPI_ISL_981563
EPI_ISL_981554
EPI_ISL_981555
EPI_ISL_981556
EPI_ISL_981557
EPI_ISL_981558
EPI_ISL_981559
EPI_ISL_981560
EPI_ISL_981561
EPI_ISL_981562
EPI_ISL_981564
EPI_ISL_981565
EPI_ISL_981566
EPI_ISL_981567
EPI_ISL_981568
EPI_ISL_981569
EPI_ISL_981570
EPI_ISL_981571
EPI_ISL_981572
EPI_ISL_981573
EPI_ISL_981574
EPI_ISL_981575
EPI_ISL_981576
EPI_ISL_981577
EPI_ISL_981578
EPI_ISL_981579
EPI_ISL_981580
EPI_ISL_981581
EPI_ISL_981582
EPI_ISL_981583
EPI_ISL_981584
EPI_ISL_981585
EPI_ISL_981586
EPI_ISL_981587
EPI_ISL_981588
EPI_ISL_981589
EPI_ISL_981590
EPI_ISL_981591
EPI_ISL_981592
EPI_ISL_981593
EPI_ISL_981594
EPI_ISL_981595
EPI_ISL_981596
EPI_ISL_981597
EPI_ISL_981598
EPI_ISL_981599
EPI_ISL_981600
EPI_ISL_981601
EPI_ISL_981602
EPI_ISL_981603
EPI_ISL_981604
EPI_ISL_981605
EPI_ISL_981606
EPI_ISL_981607
EPI_ISL_981608
EPI_ISL_981609
EPI_ISL_981610
EPI_ISL_981611
EPI_ISL_981612
EPI_ISL_981613
EPI_ISL_981614
EPI_ISL_981615
EPI_ISL_981616
EPI_ISL_981617
EPI_ISL_981618
EPI_ISL_981619
EPI_ISL_981620
EPI_ISL_981621
EPI_ISL_981622
EPI_ISL_981623
EPI_ISL_981624
EPI_ISL_981625
EPI_ISL_981626
EPI_ISL_981627
EPI_ISL_981628
EPI_ISL_981629
EPI_ISL_981630
EPI_ISL_981631
EPI_ISL_981632
EPI_ISL_981633
EPI_ISL_981634
EPI_ISL_981635
EPI_ISL_981636
EPI_ISL_981637
EPI_ISL_981638
EPI_ISL_981639
EPI_ISL_981640
EPI_ISL_981641
EPI_ISL_981642
EPI_ISL_981643
EPI_ISL_981644
EPI_ISL_981645
EPI_ISL_981646
EPI_ISL_981647
EPI_ISL_981648
EPI_ISL_981649
EPI_ISL_981650
EPI_ISL_981651
EPI_ISL_981652
EPI_ISL_981653
EPI_ISL_981654
EPI_ISL_981655
EPI_ISL_981656
EPI_ISL_981657
EPI_ISL_981658
EPI_ISL_981659
EPI_ISL_981660
EPI_ISL_981661
EPI_ISL_981662
EPI_ISL_981663
EPI_ISL_981664
EPI_ISL_981665
EPI_ISL_981666
EPI_ISL_981667
EPI_ISL_981668
EPI_ISL_981669
EPI_ISL_981670
EPI_ISL_981671
EPI_ISL_981672
EPI_ISL_981673
EPI_ISL_981674
EPI_ISL_981675
EPI_ISL_981676
EPI_ISL_981677
EPI_ISL_981678
EPI_ISL_981679
EPI_ISL_981680
EPI_ISL_981681
EPI_ISL_981682
EPI_ISL_981683
EPI_ISL_981684
EPI_ISL_981685
EPI_ISL_981686
EPI_ISL_981687
EPI_ISL_981688
EPI_ISL_981689
EPI_ISL_981690
EPI_ISL_981691
EPI_ISL_981692
EPI_ISL_981693
EPI_ISL_981694
EPI_ISL_981695
EPI_ISL_981696
EPI_ISL_981697
EPI_ISL_981698
EPI_ISL_981699
EPI_ISL_981700
EPI_ISL_981701
EPI_ISL_981702
EPI_ISL_981703
EPI_ISL_981704
EPI_ISL_981705
EPI_ISL_981706
EPI_ISL_981707
EPI_ISL_981708
EPI_ISL_981709
EPI_ISL_981710
EPI_ISL_981711
EPI_ISL_981712
EPI_ISL_981713
EPI_ISL_981714
EPI_ISL_981715
EPI_ISL_981716
EPI_ISL_981717
EPI_ISL_981718
EPI_ISL_981719
EPI_ISL_981720
EPI_ISL_981721
EPI_ISL_981722
EPI_ISL_981723
EPI_ISL_981724
EPI_ISL_981725
EPI_ISL_981726
EPI_ISL_981727
EPI_ISL_981728
EPI_ISL_981729
EPI_ISL_981730
EPI_ISL_981731
EPI_ISL_981732
EPI_ISL_981733
EPI_ISL_981734
EPI_ISL_981735
EPI_ISL_981736
EPI_ISL_981737
EPI_ISL_981738
EPI_ISL_981739
EPI_ISL_981740
EPI_ISL_981741
EPI_ISL_981742
EPI_ISL_981743
EPI_ISL_981744
EPI_ISL_981745
EPI_ISL_981746
EPI_ISL_981747
EPI_ISL_981748
EPI_ISL_981749
EPI_ISL_981750
EPI_ISL_981751
EPI_ISL_981752
EPI_ISL_981753
EPI_ISL_981754
EPI_ISL_981755
EPI_ISL_981756
EPI_ISL_981757
EPI_ISL_981758
EPI_ISL_981759
EPI_ISL_981760
EPI_ISL_981761
EPI_ISL_981762
EPI_ISL_981763
EPI_ISL_981764
EPI_ISL_981765
EPI_ISL_981766
EPI_ISL_981767
EPI_ISL_981768
EPI_ISL_981769
EPI_ISL_981770
EPI_ISL_981771
EPI_ISL_981772
EPI_ISL_981773
EPI_ISL_981774
EPI_ISL_981775
EPI_ISL_981776
EPI_ISL_981777
EPI_ISL_981778
EPI_ISL_981779
EPI_ISL_981780
EPI_ISL_981781
EPI_ISL_981782
EPI_ISL_981783
EPI_ISL_981784
EPI_ISL_981785
EPI_ISL_981786
EPI_ISL_981787
EPI_ISL_981788
EPI_ISL_981789
EPI_ISL_981790
EPI_ISL_981791
EPI_ISL_981792
EPI_ISL_981793
EPI_ISL_981794
EPI_ISL_981795
EPI_ISL_981796
EPI_ISL_981797
EPI_ISL_981798
EPI_ISL_981799
EPI_ISL_981800
EPI_ISL_981801
EPI_ISL_981802
EPI_ISL_981803
EPI_ISL_981804
EPI_ISL_981805
EPI_ISL_981806
EPI_ISL_981810
EPI_ISL_981807
EPI_ISL_981808
EPI_ISL_981809
EPI_ISL_981811
EPI_ISL_981812
EPI_ISL_981813
EPI_ISL_981814
EPI_ISL_981815
EPI_ISL_981816
EPI_ISL_981817
EPI_ISL_981818
EPI_ISL_981819
EPI_ISL_981820
EPI_ISL_981821
EPI_ISL_981822
EPI_ISL_981823
EPI_ISL_981824
EPI_ISL_981825
EPI_ISL_981826
EPI_ISL_981827
EPI_ISL_981828
EPI_ISL_981829
EPI_ISL_981830
EPI_ISL_981831
EPI_ISL_981832
EPI_ISL_981833
EPI_ISL_981834
EPI_ISL_981835
EPI_ISL_981836
EPI_ISL_981837
EPI_ISL_981838
EPI_ISL_981839
EPI_ISL_981840
EPI_ISL_981841
EPI_ISL_981842
EPI_ISL_981843
EPI_ISL_981844
EPI_ISL_981845
EPI_ISL_981846
EPI_ISL_981847
EPI_ISL_981848
EPI_ISL_981849
EPI_ISL_953489
EPI_ISL_953490
EPI_ISL_953491
EPI_ISL_953492
EPI_ISL_953493
EPI_ISL_953494
EPI_ISL_953495
EPI_ISL_953496
EPI_ISL_953497
EPI_ISL_953498
EPI_ISL_953499
EPI_ISL_953500
EPI_ISL_953501
EPI_ISL_953502
EPI_ISL_953503
EPI_ISL_953504
EPI_ISL_953505
EPI_ISL_953506
EPI_ISL_953507
EPI_ISL_953508
EPI_ISL_953509
EPI_ISL_953510
EPI_ISL_953511
EPI_ISL_953512
EPI_ISL_953513
EPI_ISL_953514
EPI_ISL_953515
EPI_ISL_953516
EPI_ISL_953517
EPI_ISL_953518
EPI_ISL_953519
EPI_ISL_953520
EPI_ISL_953521
EPI_ISL_953522
EPI_ISL_953523
EPI_ISL_953524
EPI_ISL_953525
EPI_ISL_953526
EPI_ISL_953527
EPI_ISL_953528
EPI_ISL_953529
EPI_ISL_953530
EPI_ISL_953531
EPI_ISL_953532
EPI_ISL_953533
EPI_ISL_953534
EPI_ISL_953535
EPI_ISL_953536
EPI_ISL_953537
EPI_ISL_953538
EPI_ISL_953539
EPI_ISL_953540
EPI_ISL_953541
EPI_ISL_953542
EPI_ISL_953543
EPI_ISL_953544
EPI_ISL_953545
EPI_ISL_953546
EPI_ISL_953547
EPI_ISL_953548
EPI_ISL_953549
EPI_ISL_953550
EPI_ISL_953551
EPI_ISL_953552
EPI_ISL_953553
EPI_ISL_953554
EPI_ISL_953555
EPI_ISL_953556
EPI_ISL_953557
EPI_ISL_953558
EPI_ISL_953559
EPI_ISL_953560
EPI_ISL_953561
EPI_ISL_953562
EPI_ISL_953563
EPI_ISL_953564
EPI_ISL_953565
EPI_ISL_953566
EPI_ISL_953567
EPI_ISL_953568
EPI_ISL_953569
EPI_ISL_953570
EPI_ISL_953571
EPI_ISL_953572
EPI_ISL_953573
EPI_ISL_953574
EPI_ISL_953575
EPI_ISL_953576
EPI_ISL_953577
EPI_ISL_953578
EPI_ISL_953579
EPI_ISL_953580
EPI_ISL_953581
EPI_ISL_953582
EPI_ISL_953583
EPI_ISL_953584
EPI_ISL_953585
EPI_ISL_953586
EPI_ISL_953587
EPI_ISL_953588
EPI_ISL_953589
EPI_ISL_953590
EPI_ISL_953591
EPI_ISL_953592
EPI_ISL_953593
EPI_ISL_953594
EPI_ISL_953595
EPI_ISL_953596
EPI_ISL_953597
EPI_ISL_953598
EPI_ISL_953599
EPI_ISL_953600
EPI_ISL_953601
EPI_ISL_953602
EPI_ISL_953603
EPI_ISL_953604
EPI_ISL_953605
EPI_ISL_953606
EPI_ISL_953607
EPI_ISL_953608
EPI_ISL_953609
EPI_ISL_953610
EPI_ISL_953611
EPI_ISL_953612
EPI_ISL_953613
EPI_ISL_953614
EPI_ISL_953615
EPI_ISL_953616
EPI_ISL_953617
EPI_ISL_953629
EPI_ISL_953618
EPI_ISL_953619
EPI_ISL_953620
EPI_ISL_953621
EPI_ISL_953622
EPI_ISL_953623
EPI_ISL_953624
EPI_ISL_953625
EPI_ISL_953626
EPI_ISL_953627
EPI_ISL_953628
EPI_ISL_953630
EPI_ISL_953631
EPI_ISL_953632
EPI_ISL_953633
EPI_ISL_953634
EPI_ISL_953635
EPI_ISL_953636
EPI_ISL_953637
EPI_ISL_953638
EPI_ISL_953639
EPI_ISL_953640
EPI_ISL_953641
EPI_ISL_953642
EPI_ISL_953643
EPI_ISL_953644
EPI_ISL_953645
EPI_ISL_847843
EPI_ISL_847844
EPI_ISL_847845
EPI_ISL_847846
EPI_ISL_847847
EPI_ISL_847848
EPI_ISL_847849
EPI_ISL_847850
EPI_ISL_847851
EPI_ISL_847852
EPI_ISL_847853
EPI_ISL_953646
EPI_ISL_953647
EPI_ISL_953648
EPI_ISL_953649
EPI_ISL_953650
EPI_ISL_953651
EPI_ISL_953652
EPI_ISL_953653
EPI_ISL_953654
EPI_ISL_953655
EPI_ISL_953656
EPI_ISL_953657
EPI_ISL_953658
EPI_ISL_953659
EPI_ISL_847854
EPI_ISL_847855
EPI_ISL_847856
EPI_ISL_847857
EPI_ISL_847858
EPI_ISL_847859
EPI_ISL_847860
EPI_ISL_847861
EPI_ISL_847862
EPI_ISL_847863
EPI_ISL_847864
EPI_ISL_847865
EPI_ISL_847866
EPI_ISL_953660
EPI_ISL_953661
EPI_ISL_953662
EPI_ISL_953663
EPI_ISL_953664
EPI_ISL_953665
EPI_ISL_953666
EPI_ISL_953667
EPI_ISL_953668
EPI_ISL_953669
EPI_ISL_847867
EPI_ISL_847868
EPI_ISL_847869
EPI_ISL_847870
EPI_ISL_953670
EPI_ISL_953671
EPI_ISL_953672
EPI_ISL_953673
EPI_ISL_847871
EPI_ISL_847872
EPI_ISL_847873
EPI_ISL_847874
EPI_ISL_847875
EPI_ISL_847876
EPI_ISL_847877
EPI_ISL_847878
EPI_ISL_847879
EPI_ISL_847880
EPI_ISL_847881
EPI_ISL_847882
EPI_ISL_847883
EPI_ISL_847884
EPI_ISL_847885
EPI_ISL_847886
EPI_ISL_953674
EPI_ISL_953675
EPI_ISL_953676
EPI_ISL_953677
EPI_ISL_953678
EPI_ISL_953679
EPI_ISL_953680
EPI_ISL_953681
EPI_ISL_953682
EPI_ISL_953683
EPI_ISL_953684
EPI_ISL_953685
EPI_ISL_953686
EPI_ISL_953687
EPI_ISL_847887
EPI_ISL_847888
EPI_ISL_847889
EPI_ISL_847890
EPI_ISL_847891
EPI_ISL_847892
EPI_ISL_847893
EPI_ISL_847894
EPI_ISL_847895
EPI_ISL_847896
EPI_ISL_847897
EPI_ISL_847898
EPI_ISL_847899
EPI_ISL_847900
EPI_ISL_953688
EPI_ISL_953689
EPI_ISL_953690
EPI_ISL_953691
EPI_ISL_953692
EPI_ISL_953693
EPI_ISL_953694
EPI_ISL_953695
EPI_ISL_953696
EPI_ISL_953697
EPI_ISL_953698
EPI_ISL_953699
EPI_ISL_953700
EPI_ISL_953701
EPI_ISL_847901
EPI_ISL_847902
EPI_ISL_847903
EPI_ISL_847904
EPI_ISL_847905
EPI_ISL_847906
EPI_ISL_847907
EPI_ISL_847908
EPI_ISL_847909
EPI_ISL_847910
EPI_ISL_847911
EPI_ISL_847912
EPI_ISL_847913
EPI_ISL_847914
EPI_ISL_953714
EPI_ISL_953702
EPI_ISL_953703
EPI_ISL_953704
EPI_ISL_953705
EPI_ISL_953706
EPI_ISL_953707
EPI_ISL_953708
EPI_ISL_953709
EPI_ISL_953710
EPI_ISL_953711
EPI_ISL_953712
EPI_ISL_953713
EPI_ISL_953715
EPI_ISL_847915
EPI_ISL_847916
EPI_ISL_847917
EPI_ISL_847918
EPI_ISL_847919
EPI_ISL_847920
EPI_ISL_847921
EPI_ISL_847922
EPI_ISL_847923
EPI_ISL_847924
EPI_ISL_847925
EPI_ISL_847926
EPI_ISL_847927
EPI_ISL_847928
EPI_ISL_953716
EPI_ISL_953717
EPI_ISL_953718
EPI_ISL_953719
EPI_ISL_953720
EPI_ISL_953721
EPI_ISL_953722
EPI_ISL_953723
EPI_ISL_953724
EPI_ISL_953725
EPI_ISL_953726
EPI_ISL_953727
EPI_ISL_953728
EPI_ISL_953729
EPI_ISL_847929
EPI_ISL_847930
EPI_ISL_847931
EPI_ISL_847932
EPI_ISL_847933
EPI_ISL_847934
EPI_ISL_847935
EPI_ISL_847936
EPI_ISL_847937
EPI_ISL_847938
EPI_ISL_847939
EPI_ISL_953730
EPI_ISL_953731
EPI_ISL_953732
EPI_ISL_953733
EPI_ISL_953734
EPI_ISL_953735
EPI_ISL_953736
EPI_ISL_953737
EPI_ISL_953738
EPI_ISL_953739
EPI_ISL_953740
EPI_ISL_847940
EPI_ISL_953741
EPI_ISL_847941
EPI_ISL_847942
EPI_ISL_847943
EPI_ISL_847944
EPI_ISL_847945
EPI_ISL_847946
EPI_ISL_847947
EPI_ISL_847948
EPI_ISL_847949
EPI_ISL_847950
EPI_ISL_847951
EPI_ISL_847952
EPI_ISL_847953
EPI_ISL_847954
EPI_ISL_953742
EPI_ISL_953743
EPI_ISL_953744
EPI_ISL_953745
EPI_ISL_953746
EPI_ISL_953747
EPI_ISL_953748
EPI_ISL_953749
EPI_ISL_953750
EPI_ISL_953751
EPI_ISL_953752
EPI_ISL_953753
EPI_ISL_953754
EPI_ISL_953755
EPI_ISL_847955
EPI_ISL_847956
EPI_ISL_847957
EPI_ISL_847958
EPI_ISL_847959
EPI_ISL_847960
EPI_ISL_847961
EPI_ISL_847962
EPI_ISL_847963
EPI_ISL_847964
EPI_ISL_847965
EPI_ISL_847966
EPI_ISL_847967
EPI_ISL_847968
EPI_ISL_953756
EPI_ISL_953757
EPI_ISL_953758
EPI_ISL_953759
EPI_ISL_953760
EPI_ISL_953761
EPI_ISL_953762
EPI_ISL_953763
EPI_ISL_953764
EPI_ISL_953765
EPI_ISL_953766
EPI_ISL_953767
EPI_ISL_953768
EPI_ISL_953769
EPI_ISL_847969
EPI_ISL_847970
EPI_ISL_953770
EPI_ISL_953771
EPI_ISL_953772
EPI_ISL_953773
EPI_ISL_847971
EPI_ISL_847972
EPI_ISL_847973
EPI_ISL_953774
EPI_ISL_847974
EPI_ISL_847975
EPI_ISL_847976
EPI_ISL_847977
EPI_ISL_953775
EPI_ISL_953776
EPI_ISL_953777
EPI_ISL_953778
EPI_ISL_953779
EPI_ISL_953780
EPI_ISL_953781
EPI_ISL_953782
EPI_ISL_953783
EPI_ISL_953784
EPI_ISL_953785
EPI_ISL_953786
EPI_ISL_953787
EPI_ISL_953788
EPI_ISL_953803
EPI_ISL_953789
EPI_ISL_953790
EPI_ISL_953791
EPI_ISL_953792
EPI_ISL_953793
EPI_ISL_953794
EPI_ISL_953795
EPI_ISL_953796
EPI_ISL_953797
EPI_ISL_953798
EPI_ISL_953799
EPI_ISL_953800
EPI_ISL_953801
EPI_ISL_953802
EPI_ISL_953804
EPI_ISL_953805
EPI_ISL_953806
EPI_ISL_953807
EPI_ISL_953808
EPI_ISL_953809
EPI_ISL_953810
EPI_ISL_953811
EPI_ISL_953812
EPI_ISL_953813
EPI_ISL_953814
EPI_ISL_953815
EPI_ISL_953816
EPI_ISL_953817
EPI_ISL_953818
EPI_ISL_953819
EPI_ISL_953820
EPI_ISL_953821
EPI_ISL_953822
EPI_ISL_953823
EPI_ISL_953824
EPI_ISL_953825
EPI_ISL_953826
EPI_ISL_953827
EPI_ISL_953828
EPI_ISL_953829
EPI_ISL_953830
EPI_ISL_953831
EPI_ISL_953832
EPI_ISL_953833
EPI_ISL_953834
EPI_ISL_953835
EPI_ISL_953836
EPI_ISL_953837
EPI_ISL_953838
EPI_ISL_953839
EPI_ISL_953840
EPI_ISL_953841
EPI_ISL_953842
EPI_ISL_953843
EPI_ISL_953844
EPI_ISL_953845
EPI_ISL_953846
EPI_ISL_953847
EPI_ISL_953848
EPI_ISL_953849
EPI_ISL_953850
EPI_ISL_953851
EPI_ISL_953852
EPI_ISL_953853
EPI_ISL_953854
EPI_ISL_953855
EPI_ISL_953856
EPI_ISL_953862
EPI_ISL_953857
EPI_ISL_953858
EPI_ISL_953859
EPI_ISL_953860
EPI_ISL_953861
EPI_ISL_953863
EPI_ISL_953864
EPI_ISL_953865
EPI_ISL_953866
EPI_ISL_953867
EPI_ISL_953868
EPI_ISL_953869
EPI_ISL_953870
EPI_ISL_953871
EPI_ISL_953872
EPI_ISL_953873
EPI_ISL_953874
EPI_ISL_953875
EPI_ISL_953876
EPI_ISL_953877
EPI_ISL_953878
EPI_ISL_953879
EPI_ISL_953880
EPI_ISL_953881
EPI_ISL_953882
EPI_ISL_953883
EPI_ISL_953884
EPI_ISL_953885
EPI_ISL_953886
EPI_ISL_953887
EPI_ISL_953888
EPI_ISL_953889
EPI_ISL_953890
EPI_ISL_953891
EPI_ISL_953892
EPI_ISL_953893
EPI_ISL_953894
EPI_ISL_953895
EPI_ISL_953896
EPI_ISL_953897
EPI_ISL_953898
EPI_ISL_953899
EPI_ISL_953900
EPI_ISL_953901
EPI_ISL_953902
EPI_ISL_953903
EPI_ISL_953904
EPI_ISL_953905
EPI_ISL_953906
EPI_ISL_953907
EPI_ISL_953908
EPI_ISL_953909
EPI_ISL_953910
EPI_ISL_953911
EPI_ISL_953912
EPI_ISL_953913
EPI_ISL_953914
EPI_ISL_953915
EPI_ISL_953916
EPI_ISL_953917
EPI_ISL_953918
EPI_ISL_953919
EPI_ISL_953920
EPI_ISL_953921
EPI_ISL_953922
EPI_ISL_953923
EPI_ISL_953924
EPI_ISL_953925
EPI_ISL_953926
EPI_ISL_953927
EPI_ISL_953928
EPI_ISL_953929
EPI_ISL_953930
EPI_ISL_953931
EPI_ISL_953932
EPI_ISL_953933
EPI_ISL_953934
EPI_ISL_953935
EPI_ISL_953936
EPI_ISL_953937
EPI_ISL_864594
EPI_ISL_864595
EPI_ISL_864596
EPI_ISL_864597
EPI_ISL_864598
EPI_ISL_864599
EPI_ISL_864600
EPI_ISL_864601
EPI_ISL_864602
EPI_ISL_864603
EPI_ISL_864604
EPI_ISL_864605
EPI_ISL_864606
EPI_ISL_864607
EPI_ISL_864608
EPI_ISL_864609
EPI_ISL_864610
EPI_ISL_864611
EPI_ISL_864612
EPI_ISL_864613
EPI_ISL_864614
EPI_ISL_864615
EPI_ISL_864616
EPI_ISL_864617
EPI_ISL_864618
EPI_ISL_864619
EPI_ISL_864620
EPI_ISL_864621
EPI_ISL_864622
EPI_ISL_864623
EPI_ISL_864624
EPI_ISL_864625
EPI_ISL_864626
EPI_ISL_864627
EPI_ISL_864628
EPI_ISL_864629
EPI_ISL_864630
EPI_ISL_864631
EPI_ISL_864632
EPI_ISL_864633
EPI_ISL_864634
EPI_ISL_864635
EPI_ISL_864636
EPI_ISL_864637
EPI_ISL_864638
EPI_ISL_864639
EPI_ISL_864640
EPI_ISL_864641
EPI_ISL_864642
EPI_ISL_864643
EPI_ISL_864644
EPI_ISL_864645
EPI_ISL_864646
EPI_ISL_864647
EPI_ISL_864648
EPI_ISL_864649
EPI_ISL_864650
EPI_ISL_864651
EPI_ISL_864652
EPI_ISL_864653
EPI_ISL_864654
EPI_ISL_864655
EPI_ISL_864656
EPI_ISL_864657
EPI_ISL_864658
EPI_ISL_864659
EPI_ISL_864660
EPI_ISL_864661
EPI_ISL_864662
EPI_ISL_864663
EPI_ISL_864664
EPI_ISL_864665
EPI_ISL_864666
EPI_ISL_864667
EPI_ISL_864668
EPI_ISL_864669
EPI_ISL_864670
EPI_ISL_864682
EPI_ISL_864671
EPI_ISL_864672
EPI_ISL_864673
EPI_ISL_864674
EPI_ISL_864675
EPI_ISL_864676
EPI_ISL_864677
EPI_ISL_864678
EPI_ISL_864679
EPI_ISL_864680
EPI_ISL_864681
EPI_ISL_864683
EPI_ISL_864684
EPI_ISL_864693
EPI_ISL_864685
EPI_ISL_864686
EPI_ISL_864687
EPI_ISL_864688
EPI_ISL_864689
EPI_ISL_864690
EPI_ISL_864691
EPI_ISL_864692
EPI_ISL_864694
EPI_ISL_864695
EPI_ISL_864696
EPI_ISL_864697
EPI_ISL_864698
EPI_ISL_864699
EPI_ISL_864700
EPI_ISL_864701
EPI_ISL_864702
EPI_ISL_864703
EPI_ISL_864704
EPI_ISL_864705
EPI_ISL_864706
EPI_ISL_864707
EPI_ISL_864708
EPI_ISL_864709
EPI_ISL_864710
EPI_ISL_864711
EPI_ISL_864712
EPI_ISL_864717
EPI_ISL_864713
EPI_ISL_864714
EPI_ISL_864715
EPI_ISL_864716
EPI_ISL_864718
EPI_ISL_864719
EPI_ISL_864720
EPI_ISL_864721
EPI_ISL_864722
EPI_ISL_864723
EPI_ISL_864724
EPI_ISL_864725
EPI_ISL_864726
EPI_ISL_864727
EPI_ISL_864728
EPI_ISL_864729
EPI_ISL_864730
EPI_ISL_864731
EPI_ISL_864732
EPI_ISL_864733
EPI_ISL_864734
EPI_ISL_864735
EPI_ISL_864736
EPI_ISL_864737
EPI_ISL_1040181
EPI_ISL_1040182
EPI_ISL_1040183
EPI_ISL_1040184
EPI_ISL_1040185
EPI_ISL_1040186
EPI_ISL_1040187
EPI_ISL_1040188
EPI_ISL_1040189
EPI_ISL_1040190
EPI_ISL_1040191
EPI_ISL_1040192
EPI_ISL_1040193
EPI_ISL_1040194
EPI_ISL_1040195
EPI_ISL_1040196
EPI_ISL_1040197
EPI_ISL_1040198
EPI_ISL_1040199
EPI_ISL_1040200
EPI_ISL_1040201
EPI_ISL_1040202
EPI_ISL_1040203
EPI_ISL_1040204
EPI_ISL_1040205
EPI_ISL_1040206
EPI_ISL_1040207
EPI_ISL_1040208
EPI_ISL_1040209
EPI_ISL_1040210
EPI_ISL_1040211
EPI_ISL_1040212
EPI_ISL_1040213
EPI_ISL_1040214
EPI_ISL_1040215
EPI_ISL_1040216
EPI_ISL_1040217
EPI_ISL_1040218
EPI_ISL_1040219
EPI_ISL_1040220
EPI_ISL_1040221
EPI_ISL_1040222
EPI_ISL_1040223
EPI_ISL_1040224
EPI_ISL_1040225
EPI_ISL_1040226
EPI_ISL_1040227
EPI_ISL_1040228
EPI_ISL_1040229
EPI_ISL_1040230
EPI_ISL_1040231
EPI_ISL_1040232
EPI_ISL_1040233
EPI_ISL_1040234
EPI_ISL_1040235
EPI_ISL_1040236
EPI_ISL_1040237
EPI_ISL_1040238
EPI_ISL_1040239
EPI_ISL_1040240
EPI_ISL_1040241
EPI_ISL_1040242
EPI_ISL_1040243
EPI_ISL_1040244
EPI_ISL_1040245
EPI_ISL_1040246
EPI_ISL_1040247
EPI_ISL_1040248
EPI_ISL_1040249
EPI_ISL_1040250
EPI_ISL_1040251
EPI_ISL_1040252
EPI_ISL_1040253
EPI_ISL_1040254
EPI_ISL_1040255
EPI_ISL_1040256
EPI_ISL_1040257
EPI_ISL_1040258
EPI_ISL_1040259
EPI_ISL_1040260
EPI_ISL_1040261
EPI_ISL_1040262
EPI_ISL_1040263
EPI_ISL_1040264
EPI_ISL_1040265
EPI_ISL_1040266
EPI_ISL_1040267
EPI_ISL_1040268
EPI_ISL_1040269
EPI_ISL_1040270
EPI_ISL_1040271
EPI_ISL_1040272
EPI_ISL_1040273
EPI_ISL_1040274
EPI_ISL_1040275
EPI_ISL_1040276
EPI_ISL_1040277
EPI_ISL_1040278
EPI_ISL_1040279
EPI_ISL_1040280
EPI_ISL_1040281
EPI_ISL_1040282
EPI_ISL_1040283
EPI_ISL_1040284
EPI_ISL_1040285
EPI_ISL_1040286
EPI_ISL_1040287
EPI_ISL_1040288
EPI_ISL_1040289
EPI_ISL_1040290
EPI_ISL_1040291
EPI_ISL_1040292
EPI_ISL_1040293
EPI_ISL_1040294
EPI_ISL_1040295
EPI_ISL_1040296
EPI_ISL_1040297
EPI_ISL_1040298
EPI_ISL_1040299
EPI_ISL_1040300
EPI_ISL_1040301
EPI_ISL_1040302
EPI_ISL_1040303
EPI_ISL_1040304
EPI_ISL_1040305
EPI_ISL_1040306
EPI_ISL_1040307
EPI_ISL_1040308
EPI_ISL_1040309
EPI_ISL_1040310
EPI_ISL_1040311
EPI_ISL_1040312
EPI_ISL_1040313
EPI_ISL_1040314
EPI_ISL_1040315
EPI_ISL_1040316
EPI_ISL_1040317
EPI_ISL_1040318
EPI_ISL_1040319
EPI_ISL_1040320
EPI_ISL_1040321
EPI_ISL_1040322
EPI_ISL_1040323
EPI_ISL_1040324
EPI_ISL_1040325
EPI_ISL_1040326
EPI_ISL_1040327
EPI_ISL_1040328
EPI_ISL_1040329
EPI_ISL_1040330
EPI_ISL_1040331
EPI_ISL_1040332
EPI_ISL_1040333
EPI_ISL_1040334
EPI_ISL_1040335
EPI_ISL_1040336
EPI_ISL_1040337
EPI_ISL_1040338
EPI_ISL_1040339
EPI_ISL_1040340
EPI_ISL_1040341
EPI_ISL_1040342
EPI_ISL_1040343
EPI_ISL_1040344
EPI_ISL_1040345
EPI_ISL_1040346
EPI_ISL_1040347
EPI_ISL_1040348
EPI_ISL_1040349
EPI_ISL_1040350
EPI_ISL_1040351
EPI_ISL_1040352
EPI_ISL_1040353
EPI_ISL_1040354
EPI_ISL_1040355
EPI_ISL_1040356
EPI_ISL_1040357
EPI_ISL_1040358
EPI_ISL_1040359
EPI_ISL_1040360
EPI_ISL_1040361
EPI_ISL_1040362
EPI_ISL_1040363
EPI_ISL_1040364
EPI_ISL_1040365
EPI_ISL_1040366
EPI_ISL_1040367
EPI_ISL_1040368
EPI_ISL_1040370
EPI_ISL_1040369
EPI_ISL_1040371
EPI_ISL_1040372
EPI_ISL_1040373
EPI_ISL_1040374
EPI_ISL_1040375
EPI_ISL_1040376
EPI_ISL_1040377
EPI_ISL_1040378
EPI_ISL_1040379
EPI_ISL_1040380
EPI_ISL_1040381
EPI_ISL_1040382
EPI_ISL_1040383
EPI_ISL_1040384
EPI_ISL_1040385
EPI_ISL_1040386
EPI_ISL_1040387
EPI_ISL_1040388
EPI_ISL_1040389
EPI_ISL_1040390
EPI_ISL_1040391
EPI_ISL_1040392
EPI_ISL_1040393
EPI_ISL_1040394
EPI_ISL_1040395
EPI_ISL_1040396
EPI_ISL_1040397
EPI_ISL_1040398
EPI_ISL_1040399
EPI_ISL_1040400
EPI_ISL_1040401
EPI_ISL_1040402
EPI_ISL_1040403
EPI_ISL_1040404
EPI_ISL_1040405
EPI_ISL_1040406
EPI_ISL_1040407
EPI_ISL_1040408
EPI_ISL_1040409
EPI_ISL_1040410
EPI_ISL_1040411
EPI_ISL_1040412
EPI_ISL_1040413
EPI_ISL_1040414
EPI_ISL_1040415
EPI_ISL_1040416
EPI_ISL_1040417
EPI_ISL_1040418
EPI_ISL_1040419
EPI_ISL_1040420
EPI_ISL_1040421
EPI_ISL_1040422
EPI_ISL_1040423
EPI_ISL_1040424
EPI_ISL_1228693
EPI_ISL_1228694
EPI_ISL_1228695
EPI_ISL_1228706
EPI_ISL_1228696
EPI_ISL_1228697
EPI_ISL_1228698
EPI_ISL_1228699
EPI_ISL_1228700
EPI_ISL_1228701
EPI_ISL_1228702
EPI_ISL_1228703
EPI_ISL_1228704
EPI_ISL_1228705
EPI_ISL_1228707
EPI_ISL_1228708
EPI_ISL_1228709
EPI_ISL_1228710
EPI_ISL_1228711
EPI_ISL_1228712
EPI_ISL_1228713
EPI_ISL_1228714
EPI_ISL_1228715
EPI_ISL_1228716
EPI_ISL_1228717
EPI_ISL_1228718
EPI_ISL_1228719
EPI_ISL_1228720
EPI_ISL_1228721
EPI_ISL_1228722
EPI_ISL_1228723
EPI_ISL_1228724
EPI_ISL_1228725
EPI_ISL_1228726
EPI_ISL_1228727
EPI_ISL_1228728
EPI_ISL_1228729
EPI_ISL_1228730
EPI_ISL_1228731
EPI_ISL_1228732
EPI_ISL_1228733
EPI_ISL_1228734
EPI_ISL_1228735
EPI_ISL_1228736
EPI_ISL_1228737
EPI_ISL_1228738
EPI_ISL_1228739
EPI_ISL_1228740
EPI_ISL_1228741
EPI_ISL_1228742
EPI_ISL_1228743
EPI_ISL_1228744
EPI_ISL_1228745
EPI_ISL_1228746
EPI_ISL_1228747
EPI_ISL_1228748
EPI_ISL_1228749
EPI_ISL_1228750
EPI_ISL_1228751
EPI_ISL_1228752
EPI_ISL_1228753
EPI_ISL_1228754
EPI_ISL_1228755
EPI_ISL_1228756
EPI_ISL_1228757
EPI_ISL_1228758
EPI_ISL_1228759
EPI_ISL_1228760
EPI_ISL_1228761
EPI_ISL_1228762
EPI_ISL_1228763
EPI_ISL_1228764
EPI_ISL_1228765
EPI_ISL_1228766
EPI_ISL_1228767
EPI_ISL_1228768
EPI_ISL_1228769
EPI_ISL_1228770
EPI_ISL_1228771
EPI_ISL_1228772
EPI_ISL_1228773
EPI_ISL_1228774
EPI_ISL_1228775
EPI_ISL_1228776
EPI_ISL_1228777
EPI_ISL_1228778
EPI_ISL_1228779
EPI_ISL_1166652
EPI_ISL_1166653
EPI_ISL_1166654
EPI_ISL_1166655
EPI_ISL_1166656
EPI_ISL_1166657
EPI_ISL_1166658
EPI_ISL_1166659
EPI_ISL_1228780
EPI_ISL_1228781
EPI_ISL_1228782
EPI_ISL_1228783
EPI_ISL_1228784
EPI_ISL_1228785
EPI_ISL_1228786
EPI_ISL_1228787
EPI_ISL_1228788
EPI_ISL_1228789
EPI_ISL_1228790
EPI_ISL_1228791
EPI_ISL_1228792
EPI_ISL_1228793
EPI_ISL_1166660
EPI_ISL_1166661
EPI_ISL_1166662
EPI_ISL_1166663
EPI_ISL_1166664
EPI_ISL_1166665
EPI_ISL_1166666
EPI_ISL_1166667
EPI_ISL_1166668
EPI_ISL_1166669
EPI_ISL_1166670
EPI_ISL_1166671
EPI_ISL_1166672
EPI_ISL_1166673
EPI_ISL_1228794
EPI_ISL_1228795
EPI_ISL_1228796
EPI_ISL_1228797
EPI_ISL_1228798
EPI_ISL_1228799
EPI_ISL_1228800
EPI_ISL_1228801
EPI_ISL_1228802
EPI_ISL_1228803
EPI_ISL_1228804
EPI_ISL_1228805
EPI_ISL_1228806
EPI_ISL_1228807
EPI_ISL_1166674
EPI_ISL_1166675
EPI_ISL_1166676
EPI_ISL_1166677
EPI_ISL_1166678
EPI_ISL_1166679
EPI_ISL_1166680
EPI_ISL_1166681
EPI_ISL_1166682
EPI_ISL_1166683
EPI_ISL_1166684
EPI_ISL_1166685
EPI_ISL_1166686
EPI_ISL_1166687
EPI_ISL_1228808
EPI_ISL_1228809
EPI_ISL_1228810
EPI_ISL_1228811
EPI_ISL_1228812
EPI_ISL_1228813
EPI_ISL_1228814
EPI_ISL_1228815
EPI_ISL_1228816
EPI_ISL_1228817
EPI_ISL_1228818
EPI_ISL_1228819
EPI_ISL_1228820
EPI_ISL_1228821
EPI_ISL_1166688
EPI_ISL_1166689
EPI_ISL_1166690
EPI_ISL_1166691
EPI_ISL_1166692
EPI_ISL_1166693
EPI_ISL_1166694
EPI_ISL_1166695
EPI_ISL_1166696
EPI_ISL_1166697
EPI_ISL_1166698
EPI_ISL_1166699
EPI_ISL_1166700
EPI_ISL_1166701
EPI_ISL_1228822
EPI_ISL_1228823
EPI_ISL_1228824
EPI_ISL_1228825
EPI_ISL_1228826
EPI_ISL_1228827
EPI_ISL_1228828
EPI_ISL_1228829
EPI_ISL_1228830
EPI_ISL_1228831
EPI_ISL_1228832
EPI_ISL_1228833
EPI_ISL_1228834
EPI_ISL_1228835
EPI_ISL_1228836
EPI_ISL_1166702
EPI_ISL_1166703
EPI_ISL_1228837
EPI_ISL_1228838
EPI_ISL_1228839
EPI_ISL_1166704
EPI_ISL_1166705
EPI_ISL_1166706
EPI_ISL_1166707
EPI_ISL_1166708
EPI_ISL_1166709
EPI_ISL_1166710
EPI_ISL_1166711
EPI_ISL_1166712
EPI_ISL_1166713
EPI_ISL_1166714
EPI_ISL_1166715
EPI_ISL_1166716
EPI_ISL_1166717
EPI_ISL_1166718
EPI_ISL_1228840
EPI_ISL_1228841
EPI_ISL_1228842
EPI_ISL_1228843
EPI_ISL_1228844
EPI_ISL_1228845
EPI_ISL_1228846
EPI_ISL_1228847
EPI_ISL_1228848
EPI_ISL_1228849
EPI_ISL_1228850
EPI_ISL_1228851
EPI_ISL_1228852
EPI_ISL_1228853
EPI_ISL_1228854
EPI_ISL_1228855
EPI_ISL_1228856
EPI_ISL_1228857
EPI_ISL_1228858
EPI_ISL_1228859
EPI_ISL_1228860
EPI_ISL_1228861
EPI_ISL_1228862
EPI_ISL_1228863
EPI_ISL_1228864
EPI_ISL_1228865
EPI_ISL_1228866
EPI_ISL_1228867
EPI_ISL_1166719
EPI_ISL_1166720
EPI_ISL_1166721
EPI_ISL_1166722
EPI_ISL_1166723
EPI_ISL_1166724
EPI_ISL_1166725
EPI_ISL_1166726
EPI_ISL_1166727
EPI_ISL_1166728
EPI_ISL_1166729
EPI_ISL_1166730
EPI_ISL_1166731
EPI_ISL_1166732
EPI_ISL_1228868
EPI_ISL_1228869
EPI_ISL_1228870
EPI_ISL_1228871
EPI_ISL_1228872
EPI_ISL_1228873
EPI_ISL_1228874
EPI_ISL_1228875
EPI_ISL_1228876
EPI_ISL_1228877
EPI_ISL_1228878
EPI_ISL_1228879
EPI_ISL_1228880
EPI_ISL_1228881
EPI_ISL_1166733
EPI_ISL_1166734
EPI_ISL_1166735
EPI_ISL_1166736
EPI_ISL_1166737
EPI_ISL_1166738
EPI_ISL_1166739
EPI_ISL_1166740
EPI_ISL_1166741
EPI_ISL_1166742
EPI_ISL_1166743
EPI_ISL_1166744
EPI_ISL_1166745
EPI_ISL_1166746
EPI_ISL_1228882
EPI_ISL_1228883
EPI_ISL_1228884
EPI_ISL_1228885
EPI_ISL_1228886
EPI_ISL_1228887
EPI_ISL_1228888
EPI_ISL_1228889
EPI_ISL_1228890
EPI_ISL_1228891
EPI_ISL_1228892
EPI_ISL_1228893
EPI_ISL_1228894
EPI_ISL_1228895
EPI_ISL_1166747
EPI_ISL_1166748
EPI_ISL_1166749
EPI_ISL_1166750
EPI_ISL_1166751
EPI_ISL_1166752
EPI_ISL_1166753
EPI_ISL_1166754
EPI_ISL_1166755
EPI_ISL_1166756
EPI_ISL_1166757
EPI_ISL_1166758
EPI_ISL_1166759
EPI_ISL_1166760
EPI_ISL_1228896
EPI_ISL_1228897
EPI_ISL_1228898
EPI_ISL_1228899
EPI_ISL_1228900
EPI_ISL_1228901
EPI_ISL_1228902
EPI_ISL_1228903
EPI_ISL_1228904
EPI_ISL_1228905
EPI_ISL_1228906
EPI_ISL_1228907
EPI_ISL_1166761
EPI_ISL_1166762
EPI_ISL_1166763
EPI_ISL_1166764
EPI_ISL_1166765
EPI_ISL_1166766
EPI_ISL_1166767
EPI_ISL_1166768
EPI_ISL_1166769
EPI_ISL_1166770
EPI_ISL_1166771
EPI_ISL_1166772
EPI_ISL_1166773
EPI_ISL_1166774
EPI_ISL_1166775
EPI_ISL_1166776
EPI_ISL_1166777
EPI_ISL_1166778
EPI_ISL_1166779
EPI_ISL_1166780
EPI_ISL_1166781
EPI_ISL_1166782
EPI_ISL_1166783
EPI_ISL_1166784
EPI_ISL_1166785
EPI_ISL_1166786
EPI_ISL_1166787
EPI_ISL_1166788
EPI_ISL_1166789
EPI_ISL_1166790
EPI_ISL_1166791
EPI_ISL_1166792
EPI_ISL_1166793
EPI_ISL_1166794
EPI_ISL_1166795
EPI_ISL_1166796
EPI_ISL_1166797
EPI_ISL_1166798
EPI_ISL_1166799
EPI_ISL_1166800
EPI_ISL_1166801
EPI_ISL_1166802
EPI_ISL_1166803
EPI_ISL_1166804
EPI_ISL_1166805
EPI_ISL_1166806
EPI_ISL_1166807
EPI_ISL_1166808
EPI_ISL_1166809
EPI_ISL_1166810
EPI_ISL_1166811
EPI_ISL_1166812
EPI_ISL_1166813
EPI_ISL_1166814
EPI_ISL_1166815
EPI_ISL_1166816
EPI_ISL_1166817
EPI_ISL_1166818
EPI_ISL_1166819
EPI_ISL_1166820
EPI_ISL_1166821
EPI_ISL_1166822
EPI_ISL_1166823
EPI_ISL_1166824
EPI_ISL_1166825
EPI_ISL_1166826
EPI_ISL_1166827
EPI_ISL_1166828
EPI_ISL_1166829
EPI_ISL_1166830
EPI_ISL_1166831
EPI_ISL_1166832
EPI_ISL_1166833
EPI_ISL_1166834
EPI_ISL_1166835
EPI_ISL_1166836
EPI_ISL_1166837
EPI_ISL_1166838
EPI_ISL_1166839
EPI_ISL_1166840
EPI_ISL_1166841
EPI_ISL_1166842
EPI_ISL_1166843
EPI_ISL_1166844
EPI_ISL_1166845
EPI_ISL_1166846
EPI_ISL_1166847
EPI_ISL_1166848
EPI_ISL_1166849
EPI_ISL_1166850
EPI_ISL_1166851
EPI_ISL_1166852
EPI_ISL_1166853
EPI_ISL_1166854
EPI_ISL_1166855
EPI_ISL_1166856
EPI_ISL_1166857
EPI_ISL_1166858
EPI_ISL_1166859
EPI_ISL_1166860
EPI_ISL_1166861
EPI_ISL_1084766
EPI_ISL_1084767
EPI_ISL_1084768
EPI_ISL_1084769
EPI_ISL_1084770
EPI_ISL_1084771
EPI_ISL_1084772
EPI_ISL_1084773
EPI_ISL_1084774
EPI_ISL_1084775
EPI_ISL_1084776
EPI_ISL_1084777
EPI_ISL_1084778
EPI_ISL_1084762
EPI_ISL_1084763
EPI_ISL_1084764
EPI_ISL_1084765
EPI_ISL_1084779
EPI_ISL_1084780
EPI_ISL_1084781
EPI_ISL_1084782
EPI_ISL_1084783
EPI_ISL_1084784
EPI_ISL_1084785
EPI_ISL_1084786
EPI_ISL_1084787
EPI_ISL_1084788
EPI_ISL_1084789
EPI_ISL_1084790
EPI_ISL_1084791
EPI_ISL_1084792
EPI_ISL_1084793
EPI_ISL_1084794
EPI_ISL_1084795
EPI_ISL_1084796
EPI_ISL_1084797
EPI_ISL_1084798
EPI_ISL_1084799
EPI_ISL_1084800
EPI_ISL_1084801
EPI_ISL_1084802
EPI_ISL_1084803
EPI_ISL_1084804
EPI_ISL_1084805
EPI_ISL_1084806
EPI_ISL_1084807
EPI_ISL_1084808
EPI_ISL_1084809
EPI_ISL_1084810
EPI_ISL_1084811
EPI_ISL_1084812
EPI_ISL_1084813
EPI_ISL_1084814
EPI_ISL_1084815
EPI_ISL_1084816
EPI_ISL_1084817
EPI_ISL_1084818
EPI_ISL_1084819
EPI_ISL_1084820
EPI_ISL_1084821
EPI_ISL_1084822
EPI_ISL_1084824
EPI_ISL_1084825
EPI_ISL_1084826
EPI_ISL_1084827
EPI_ISL_1084828
EPI_ISL_1084829
EPI_ISL_1084830
EPI_ISL_1084831
EPI_ISL_1084832
EPI_ISL_1084833
EPI_ISL_1084834
EPI_ISL_1084835
EPI_ISL_1084836
EPI_ISL_1084837
EPI_ISL_1084838
EPI_ISL_1084839
EPI_ISL_1084840
EPI_ISL_1084841
EPI_ISL_1084842
EPI_ISL_1084843
EPI_ISL_1084844
EPI_ISL_1084845
EPI_ISL_1084846
EPI_ISL_1084847
EPI_ISL_1084848
EPI_ISL_1084849
EPI_ISL_1084850
EPI_ISL_1084851
EPI_ISL_1084852
EPI_ISL_1084853
EPI_ISL_1084854
EPI_ISL_1084855
EPI_ISL_1084856
EPI_ISL_1084857
EPI_ISL_1084858
EPI_ISL_1084859
EPI_ISL_1084860
EPI_ISL_1084861
EPI_ISL_1084862
EPI_ISL_1084863
EPI_ISL_1084864
EPI_ISL_1084865
EPI_ISL_1084866
EPI_ISL_1084867
EPI_ISL_1084868
EPI_ISL_1084869
EPI_ISL_1084870
EPI_ISL_1084871
EPI_ISL_1084872
EPI_ISL_1084873
EPI_ISL_1084874
EPI_ISL_1084875
EPI_ISL_1084876
EPI_ISL_1084877
EPI_ISL_1084878
EPI_ISL_1084879
EPI_ISL_1084880
EPI_ISL_1084881
EPI_ISL_1084882
EPI_ISL_1084883
EPI_ISL_1084884
EPI_ISL_1084885
EPI_ISL_1084886
EPI_ISL_1084887
EPI_ISL_1084888
EPI_ISL_1084889
EPI_ISL_1084890
EPI_ISL_1084891
EPI_ISL_1084892
EPI_ISL_1084893
EPI_ISL_1084894
EPI_ISL_1084895
EPI_ISL_1084896
EPI_ISL_1084897
EPI_ISL_1084898
EPI_ISL_1084899
EPI_ISL_1084900
EPI_ISL_1084901
EPI_ISL_1084902
EPI_ISL_1084903
EPI_ISL_1084904
EPI_ISL_1084905
EPI_ISL_1084906
EPI_ISL_1084907
EPI_ISL_1084908
EPI_ISL_1084909
EPI_ISL_1084910
EPI_ISL_1084911
EPI_ISL_1084912
EPI_ISL_1084913
EPI_ISL_1084914
EPI_ISL_1084915
EPI_ISL_1084916
EPI_ISL_1084917
EPI_ISL_1084918
EPI_ISL_1084919
EPI_ISL_1084920
EPI_ISL_1084921
EPI_ISL_1084922
EPI_ISL_1084923
EPI_ISL_1084924
EPI_ISL_1084925
EPI_ISL_1084926
EPI_ISL_1084927
EPI_ISL_1084928
EPI_ISL_1084929
EPI_ISL_1084930
EPI_ISL_1084931
EPI_ISL_1084932
EPI_ISL_1084933
EPI_ISL_1084934
EPI_ISL_1084935
EPI_ISL_1084936
EPI_ISL_1084937
EPI_ISL_1084938
EPI_ISL_1084939
EPI_ISL_1084940
EPI_ISL_1084941
EPI_ISL_1084942
EPI_ISL_1084943
EPI_ISL_1084944
EPI_ISL_1084945
EPI_ISL_1084946
EPI_ISL_1084947
EPI_ISL_1084948
EPI_ISL_1084949
EPI_ISL_1084950
EPI_ISL_1084951
EPI_ISL_1084952
EPI_ISL_1084953
EPI_ISL_1084954
EPI_ISL_1084955
EPI_ISL_1084956
EPI_ISL_1084957
EPI_ISL_1084958
EPI_ISL_1084959
EPI_ISL_1084960
EPI_ISL_1084961
EPI_ISL_1084962
EPI_ISL_1084963
EPI_ISL_1084964
EPI_ISL_1084965
EPI_ISL_1084966
EPI_ISL_1084967
EPI_ISL_1084968
EPI_ISL_1084969
EPI_ISL_1084970
EPI_ISL_1084971
EPI_ISL_1084972
EPI_ISL_1084973
EPI_ISL_1084974
EPI_ISL_1084975
EPI_ISL_1084976
EPI_ISL_1084977
EPI_ISL_1084978
EPI_ISL_1084979
EPI_ISL_1084980
EPI_ISL_1084981
EPI_ISL_1084982
EPI_ISL_1084983
EPI_ISL_1084984
EPI_ISL_1084985
EPI_ISL_1084986
EPI_ISL_1084987
EPI_ISL_1084988
EPI_ISL_1084989
EPI_ISL_1084990
EPI_ISL_1084991
EPI_ISL_1084992
EPI_ISL_1084993
EPI_ISL_1084994
EPI_ISL_1084995
EPI_ISL_1084996
EPI_ISL_1084997
EPI_ISL_1084998
EPI_ISL_1084999
EPI_ISL_1085000
EPI_ISL_1085001
EPI_ISL_1085002
EPI_ISL_1085003
EPI_ISL_1085004
EPI_ISL_1085005
EPI_ISL_1295978
EPI_ISL_1295979
EPI_ISL_1295980
EPI_ISL_1295981
EPI_ISL_1295982
EPI_ISL_1295983
EPI_ISL_1295984
EPI_ISL_1295985
EPI_ISL_1295986
EPI_ISL_1295987
EPI_ISL_1295988
EPI_ISL_1295989
EPI_ISL_1295990
EPI_ISL_1295991
EPI_ISL_1295992
EPI_ISL_1295993
EPI_ISL_1295994
EPI_ISL_1295995
EPI_ISL_1295996
EPI_ISL_1295997
EPI_ISL_1295998
EPI_ISL_1295999
EPI_ISL_1296000
EPI_ISL_1296001
EPI_ISL_1296002
EPI_ISL_1296003
EPI_ISL_1296004
EPI_ISL_1296005
EPI_ISL_1296006
EPI_ISL_1296007
EPI_ISL_1296008
EPI_ISL_1296009
EPI_ISL_1296010
EPI_ISL_1296011
EPI_ISL_1296012
EPI_ISL_1296013
EPI_ISL_1296014
EPI_ISL_1296015
EPI_ISL_1296016
EPI_ISL_1296017
EPI_ISL_1296018
EPI_ISL_1296019
EPI_ISL_1296020
EPI_ISL_1296021
EPI_ISL_1296022
EPI_ISL_1296023
EPI_ISL_1296024
EPI_ISL_1296025
EPI_ISL_1296026
EPI_ISL_1296027
EPI_ISL_1296028
EPI_ISL_1296029
EPI_ISL_1296030
EPI_ISL_1296031
EPI_ISL_1296032
EPI_ISL_1296033
EPI_ISL_1296034
EPI_ISL_1296035
EPI_ISL_1296036
EPI_ISL_1296037
EPI_ISL_1296038
EPI_ISL_1296039
EPI_ISL_1296040
EPI_ISL_1296041
EPI_ISL_1296042
EPI_ISL_1296043
EPI_ISL_1296044
EPI_ISL_1296045
EPI_ISL_1296046
EPI_ISL_1296047
EPI_ISL_1296048
EPI_ISL_1296049
EPI_ISL_1296050
EPI_ISL_1296051
EPI_ISL_1296052
EPI_ISL_1296053
EPI_ISL_1296054
EPI_ISL_1296055
EPI_ISL_1296056
EPI_ISL_1296057
EPI_ISL_1296058
EPI_ISL_1296059
EPI_ISL_1296060
EPI_ISL_1296061
EPI_ISL_1296062
EPI_ISL_1296063
EPI_ISL_1296064
EPI_ISL_1296065
EPI_ISL_1296066
EPI_ISL_1296067
EPI_ISL_1296068
EPI_ISL_1296069
EPI_ISL_1296070
EPI_ISL_1296071
EPI_ISL_1296072
EPI_ISL_1296073
EPI_ISL_1296074
EPI_ISL_1296075
EPI_ISL_1296076
EPI_ISL_1296077
EPI_ISL_1296078
EPI_ISL_1296079
EPI_ISL_1296080
EPI_ISL_1296081
EPI_ISL_1296082
EPI_ISL_1296083
EPI_ISL_1296084
EPI_ISL_1296085
EPI_ISL_1296086
EPI_ISL_1296087
EPI_ISL_1296088
EPI_ISL_1296089
EPI_ISL_1296090
EPI_ISL_1296091
EPI_ISL_1296092
EPI_ISL_1296093
EPI_ISL_1296094
EPI_ISL_1296095
EPI_ISL_1296096
EPI_ISL_1296097
EPI_ISL_1296098
EPI_ISL_1296099
EPI_ISL_1296101
EPI_ISL_1296102
EPI_ISL_1296103
EPI_ISL_1296104
EPI_ISL_1296105
EPI_ISL_1296106
EPI_ISL_1296107
EPI_ISL_1296108
EPI_ISL_1296109
EPI_ISL_1296110
EPI_ISL_1296111
EPI_ISL_1296112
EPI_ISL_1296113
EPI_ISL_1296114
EPI_ISL_1296115
EPI_ISL_1296116
EPI_ISL_1296117
EPI_ISL_1296118
EPI_ISL_1296119
EPI_ISL_1296120
EPI_ISL_1296121
EPI_ISL_1296122
EPI_ISL_1296123
EPI_ISL_1296124
EPI_ISL_1296125
EPI_ISL_1296126
EPI_ISL_1296127
EPI_ISL_1296128
EPI_ISL_1296129
EPI_ISL_1296130
EPI_ISL_1296131
EPI_ISL_1296132
EPI_ISL_1296133
EPI_ISL_1296134
EPI_ISL_1296135
EPI_ISL_1296136
EPI_ISL_1296137
EPI_ISL_1296138
EPI_ISL_1296139
EPI_ISL_1296140
EPI_ISL_1296141
EPI_ISL_1296142
EPI_ISL_1296143
EPI_ISL_1296144
EPI_ISL_1296145
EPI_ISL_1296146
EPI_ISL_1296147
EPI_ISL_1296148
EPI_ISL_1296149
EPI_ISL_1296150
EPI_ISL_1296151
EPI_ISL_1296152
EPI_ISL_1296153
EPI_ISL_1296154
EPI_ISL_1296155
EPI_ISL_1296156
EPI_ISL_1296157
EPI_ISL_1296158
EPI_ISL_1296159
EPI_ISL_1296160
EPI_ISL_1296161
EPI_ISL_1296162
EPI_ISL_1296163
EPI_ISL_1296164
EPI_ISL_1296165
EPI_ISL_1296166
EPI_ISL_1296167
EPI_ISL_1296168
EPI_ISL_1296169
EPI_ISL_1296170
EPI_ISL_1296171
EPI_ISL_1296172
EPI_ISL_1296173
EPI_ISL_1296174
EPI_ISL_1296175
EPI_ISL_1296176
EPI_ISL_1296177
EPI_ISL_1296178
EPI_ISL_1296179
EPI_ISL_1296180
EPI_ISL_1296181
EPI_ISL_1296182
EPI_ISL_1296183
EPI_ISL_1296184
EPI_ISL_1296185
EPI_ISL_1296186
EPI_ISL_1296187
EPI_ISL_1296188
EPI_ISL_1296189
EPI_ISL_1296190
EPI_ISL_1296191
EPI_ISL_1296192
EPI_ISL_1296193
EPI_ISL_1296194
EPI_ISL_1296195
EPI_ISL_1296196
EPI_ISL_1296197
EPI_ISL_1296198
EPI_ISL_1296199
EPI_ISL_1296200
EPI_ISL_1296201
EPI_ISL_1296202
EPI_ISL_1296203
EPI_ISL_1296204
EPI_ISL_1296205
EPI_ISL_1296206
EPI_ISL_1296207
EPI_ISL_1296208
EPI_ISL_1296209
EPI_ISL_1296210
EPI_ISL_1296211
EPI_ISL_1296212
EPI_ISL_1296213
EPI_ISL_1296214
EPI_ISL_1296215
EPI_ISL_1296216
EPI_ISL_1296217
EPI_ISL_1296218
EPI_ISL_1296219
EPI_ISL_1296220
EPI_ISL_1296221
EPI_ISL_1296222
EPI_ISL_1296223
EPI_ISL_1296224
EPI_ISL_1296225
EPI_ISL_1296226
EPI_ISL_1296227
EPI_ISL_1296228
EPI_ISL_1296229
EPI_ISL_1296230
EPI_ISL_1296231
EPI_ISL_1296232
EPI_ISL_1296233
EPI_ISL_1372440
EPI_ISL_1372441
EPI_ISL_1372461
EPI_ISL_1372462
EPI_ISL_1369470
EPI_ISL_1369471
EPI_ISL_1369499
EPI_ISL_1369500
EPI_ISL_1369501
EPI_ISL_1369502
EPI_ISL_1369503
EPI_ISL_1369504
EPI_ISL_1369505
EPI_ISL_1369506
```
