## Supplementary material for "Quantification of the spread of SARS-CoV-2 variant B.1.1.7 in Switzerland": A7 HUG GISAID Accession Numbers

```
EPI_ISL_1003934
EPI_ISL_1496004
EPI_ISL_1496005
EPI_ISL_1496007
EPI_ISL_1496008
EPI_ISL_1496011
EPI_ISL_1496013
EPI_ISL_1496015
EPI_ISL_1496016
EPI_ISL_1496017
EPI_ISL_1496018
EPI_ISL_1496019
EPI_ISL_1496021
EPI_ISL_1496022
EPI_ISL_1496023
EPI_ISL_1496024
EPI_ISL_1496025
EPI_ISL_1496031
EPI_ISL_1496027
EPI_ISL_1496028
EPI_ISL_1496029
EPI_ISL_1496030
EPI_ISL_1496033
EPI_ISL_1496035
EPI_ISL_1496036
EPI_ISL_1496037
EPI_ISL_1496039
EPI_ISL_1496040
EPI_ISL_1496042
EPI_ISL_1496043
EPI_ISL_1496045
EPI_ISL_1496076
EPI_ISL_1496056
EPI_ISL_1496047
EPI_ISL_1496048
EPI_ISL_1496049
EPI_ISL_1496050
EPI_ISL_1496051
EPI_ISL_1496052
EPI_ISL_1496054
EPI_ISL_1496055
EPI_ISL_1496057
EPI_ISL_1496058
EPI_ISL_1496060
EPI_ISL_1496071
EPI_ISL_1496061
EPI_ISL_1496063
EPI_ISL_1496064
EPI_ISL_1496065
EPI_ISL_1496067
EPI_ISL_1496068
EPI_ISL_1496070
EPI_ISL_1496072
EPI_ISL_1496073
EPI_ISL_1496075
EPI_ISL_1496077
EPI_ISL_1496078
EPI_ISL_1496079
EPI_ISL_1496086
EPI_ISL_1496087
EPI_ISL_1496088
EPI_ISL_1496090
EPI_ISL_1496091
EPI_ISL_1496092
EPI_ISL_1496093
EPI_ISL_1496100
EPI_ISL_1496128
EPI_ISL_1496130
EPI_ISL_1496155
EPI_ISL_1496185
EPI_ISL_1496186
EPI_ISL_1496187
EPI_ISL_1496188
EPI_ISL_1496224
EPI_ISL_1496227
EPI_ISL_1496232
EPI_ISL_1496240
EPI_ISL_1496244
EPI_ISL_1496246
EPI_ISL_1496250
EPI_ISL_1496251
EPI_ISL_1496257
EPI_ISL_1496261
EPI_ISL_1496263
EPI_ISL_1496266
EPI_ISL_1496273
EPI_ISL_1496274
EPI_ISL_1496275
EPI_ISL_1496294
EPI_ISL_1496304
EPI_ISL_1496312
EPI_ISL_1496314
EPI_ISL_1496316
EPI_ISL_1496317
EPI_ISL_1496318
EPI_ISL_1496322
EPI_ISL_1496321
EPI_ISL_1496325
EPI_ISL_1496326
EPI_ISL_1496327
EPI_ISL_1496330
EPI_ISL_1496333
EPI_ISL_1496334
EPI_ISL_1496335
EPI_ISL_1496336
EPI_ISL_1496364
EPI_ISL_1496395
EPI_ISL_1496399
EPI_ISL_1496401
EPI_ISL_1496411
EPI_ISL_1496422
EPI_ISL_1496426
EPI_ISL_1496429
EPI_ISL_1496432
EPI_ISL_1496436
EPI_ISL_1496438
EPI_ISL_1496439
EPI_ISL_1496446
EPI_ISL_1496447
EPI_ISL_1496449
EPI_ISL_1496450
EPI_ISL_1496451
EPI_ISL_1496452
EPI_ISL_1496453
EPI_ISL_1496454
EPI_ISL_1496458
EPI_ISL_1496459
EPI_ISL_1496465
EPI_ISL_1496471
EPI_ISL_1496479
EPI_ISL_1496483
EPI_ISL_1496489
EPI_ISL_1496502
EPI_ISL_1496503
EPI_ISL_1496504
EPI_ISL_1496506
EPI_ISL_1496510
EPI_ISL_1496511
EPI_ISL_1496547
EPI_ISL_1496548
EPI_ISL_1496550
EPI_ISL_1496552
EPI_ISL_1496553
EPI_ISL_1496584
EPI_ISL_1496591
EPI_ISL_1496604
EPI_ISL_1496606
EPI_ISL_1496613
EPI_ISL_1496614
EPI_ISL_1496616
EPI_ISL_1496617
EPI_ISL_1496619
EPI_ISL_1496621
EPI_ISL_1496624
EPI_ISL_1496662
EPI_ISL_1496664
EPI_ISL_1496668
EPI_ISL_1496670
EPI_ISL_1496671
EPI_ISL_1496675
EPI_ISL_1496676
EPI_ISL_1496679
EPI_ISL_1496689
EPI_ISL_1496694
EPI_ISL_1496697
EPI_ISL_1496699
EPI_ISL_1496701
EPI_ISL_1496703
EPI_ISL_1496705
EPI_ISL_1496706
EPI_ISL_1496708
EPI_ISL_1749674
EPI_ISL_1749675
EPI_ISL_1749676
EPI_ISL_1749677
EPI_ISL_1749678
EPI_ISL_1749679
EPI_ISL_1749680
EPI_ISL_1749681
EPI_ISL_1749683
EPI_ISL_1749685
EPI_ISL_1749686
EPI_ISL_1749687
EPI_ISL_1749690
EPI_ISL_1749691
EPI_ISL_1749693
EPI_ISL_1749694
EPI_ISL_1749699
EPI_ISL_1749701
EPI_ISL_1749702
EPI_ISL_1749703
EPI_ISL_1749704
EPI_ISL_1749707
EPI_ISL_1749708
EPI_ISL_1749709
EPI_ISL_1749715
EPI_ISL_1749716
EPI_ISL_1749717
EPI_ISL_1749718
EPI_ISL_1749720
EPI_ISL_1749723
EPI_ISL_1749724
EPI_ISL_1749726
EPI_ISL_1749727
EPI_ISL_1749728
EPI_ISL_1749731
EPI_ISL_1749738
EPI_ISL_1749739
EPI_ISL_1749741
EPI_ISL_1749742
EPI_ISL_1749743
EPI_ISL_1749744
EPI_ISL_1749745
EPI_ISL_1749746
EPI_ISL_1749747
EPI_ISL_1749748
EPI_ISL_1749750
EPI_ISL_1749752
EPI_ISL_1749754
EPI_ISL_1749756
EPI_ISL_1749757
EPI_ISL_1749759
EPI_ISL_1749760
EPI_ISL_1749763
EPI_ISL_1749765
EPI_ISL_1749767
EPI_ISL_1749769
EPI_ISL_1749771
EPI_ISL_1749773
EPI_ISL_1749774
EPI_ISL_1749776
EPI_ISL_1749778
EPI_ISL_1749779
EPI_ISL_1749782
EPI_ISL_1749783
EPI_ISL_1749785
EPI_ISL_1749786
EPI_ISL_1749787
EPI_ISL_1749788
EPI_ISL_1749793
EPI_ISL_1749799
EPI_ISL_1749901
EPI_ISL_1750079
EPI_ISL_1750108
EPI_ISL_1750124
EPI_ISL_1750136
EPI_ISL_1750140
EPI_ISL_1750143
EPI_ISL_1750280
EPI_ISL_1750344
EPI_ISL_1750347
EPI_ISL_1750432
EPI_ISL_1750449
EPI_ISL_1750453
EPI_ISL_1750457
EPI_ISL_1750500
EPI_ISL_1750501
EPI_ISL_1750502
EPI_ISL_1750503
EPI_ISL_1750504
EPI_ISL_1750505
EPI_ISL_1750519
EPI_ISL_1750520
EPI_ISL_1750527
EPI_ISL_1750528
EPI_ISL_1750529
EPI_ISL_1750530
EPI_ISL_1750531
EPI_ISL_1750533
EPI_ISL_1750534
EPI_ISL_1750536
EPI_ISL_1750537
EPI_ISL_1750543
EPI_ISL_1750545
EPI_ISL_1750547
EPI_ISL_1750548
EPI_ISL_1750549
EPI_ISL_1750552
EPI_ISL_1750553
EPI_ISL_1750554
EPI_ISL_1750556
EPI_ISL_1750564
EPI_ISL_1750565
EPI_ISL_1750566
EPI_ISL_1750570
EPI_ISL_1750571
EPI_ISL_1750572
EPI_ISL_1750573
EPI_ISL_1750574
EPI_ISL_1750590
EPI_ISL_1750577
EPI_ISL_1750581
EPI_ISL_1750584
EPI_ISL_1750585
EPI_ISL_1750586
EPI_ISL_1750587
EPI_ISL_1750591
EPI_ISL_1750594
EPI_ISL_1750595
EPI_ISL_1750596
EPI_ISL_1750598
EPI_ISL_1750599
EPI_ISL_1750601
EPI_ISL_1750604
EPI_ISL_1750605
EPI_ISL_1750606
EPI_ISL_1750608
EPI_ISL_1750610
EPI_ISL_1750612
EPI_ISL_1750613
EPI_ISL_1750614
EPI_ISL_1750618
EPI_ISL_1750619
EPI_ISL_1750621
EPI_ISL_1750622
EPI_ISL_1750623
EPI_ISL_1750625
EPI_ISL_1750626
EPI_ISL_1750627
EPI_ISL_1750629
EPI_ISL_1750630
EPI_ISL_1750631
EPI_ISL_1750642
EPI_ISL_1750632
EPI_ISL_1750633
EPI_ISL_1750635
EPI_ISL_1750636
EPI_ISL_1750637
EPI_ISL_1750638
EPI_ISL_1750639
EPI_ISL_1750641
EPI_ISL_1750643
EPI_ISL_1750644
EPI_ISL_1750645
EPI_ISL_1750647
EPI_ISL_1750648
EPI_ISL_1750652
EPI_ISL_1750656
EPI_ISL_1750660
EPI_ISL_1750661
EPI_ISL_1750663
EPI_ISL_1750662
EPI_ISL_1750666
EPI_ISL_1750674
EPI_ISL_1750675
EPI_ISL_1750668
EPI_ISL_1750669
EPI_ISL_1750678
EPI_ISL_1750683
EPI_ISL_1750691
EPI_ISL_1750692
EPI_ISL_1750710
EPI_ISL_1750725
EPI_ISL_1750715
EPI_ISL_1750717
EPI_ISL_1750718
EPI_ISL_1750719
EPI_ISL_1750720
EPI_ISL_1750721
EPI_ISL_1750722
EPI_ISL_1750723
EPI_ISL_1750724
EPI_ISL_1750726
EPI_ISL_1750737
EPI_ISL_1750738
EPI_ISL_1750733
EPI_ISL_1750736
EPI_ISL_1750727
EPI_ISL_1750728
EPI_ISL_1750729
EPI_ISL_1750730
EPI_ISL_1750731
EPI_ISL_1750732
EPI_ISL_1750734
EPI_ISL_1750735
EPI_ISL_1750740
EPI_ISL_1750741
EPI_ISL_1750746
EPI_ISL_1750747
EPI_ISL_1750742
EPI_ISL_1750743
EPI_ISL_1750744
EPI_ISL_1750745
EPI_ISL_1750748
EPI_ISL_1750749
EPI_ISL_1750750
EPI_ISL_1750751
EPI_ISL_1750752
EPI_ISL_1750753
EPI_ISL_1750754
EPI_ISL_1750755
EPI_ISL_1750756
EPI_ISL_1750758
EPI_ISL_1750759
EPI_ISL_1750761
EPI_ISL_1750762
EPI_ISL_1750763
EPI_ISL_1750764
EPI_ISL_1750765
EPI_ISL_1750766
EPI_ISL_1750767
EPI_ISL_1750768
EPI_ISL_1750769
EPI_ISL_1750770
EPI_ISL_1750772
EPI_ISL_1750773
EPI_ISL_1750774
EPI_ISL_1750778
EPI_ISL_1750779
EPI_ISL_1750780
EPI_ISL_1750781
EPI_ISL_1750782
EPI_ISL_1750783
EPI_ISL_1750785
EPI_ISL_1750789
EPI_ISL_1750792
EPI_ISL_1750790
EPI_ISL_1750791
EPI_ISL_1750793
EPI_ISL_1750794
EPI_ISL_1750795
EPI_ISL_1750796
EPI_ISL_1750797
EPI_ISL_1750798
EPI_ISL_1750799
EPI_ISL_1750800
EPI_ISL_1750801
EPI_ISL_1750802
EPI_ISL_1750803
EPI_ISL_1750804
EPI_ISL_1750805
EPI_ISL_1750806
EPI_ISL_1750807
EPI_ISL_1750809
EPI_ISL_1750810
EPI_ISL_1750811
EPI_ISL_1750812
EPI_ISL_1750813
EPI_ISL_1750814
EPI_ISL_1750815
EPI_ISL_1750816
EPI_ISL_1750817
EPI_ISL_1750818
EPI_ISL_1750819
EPI_ISL_1750822
EPI_ISL_1750820
EPI_ISL_1750821
EPI_ISL_1750823
EPI_ISL_1750824
EPI_ISL_1750825
EPI_ISL_1750826
EPI_ISL_1750827
EPI_ISL_1750828
EPI_ISL_1750829
EPI_ISL_1750830
EPI_ISL_1750831
EPI_ISL_1750832
EPI_ISL_1750833
EPI_ISL_1750835
EPI_ISL_1750836
EPI_ISL_1750838
EPI_ISL_1750839
EPI_ISL_1750840
EPI_ISL_1750900
EPI_ISL_1750842
EPI_ISL_1750843
EPI_ISL_1750844
EPI_ISL_1750845
EPI_ISL_1750846
EPI_ISL_1750848
EPI_ISL_1750849
EPI_ISL_1750850
EPI_ISL_1750851
EPI_ISL_1750852
EPI_ISL_1750853
EPI_ISL_1750854
EPI_ISL_1750855
EPI_ISL_1750856
EPI_ISL_1750857
EPI_ISL_1750858
EPI_ISL_1750859
EPI_ISL_1750861
EPI_ISL_1750862
EPI_ISL_1750863
EPI_ISL_1750864
EPI_ISL_1750865
EPI_ISL_1750866
EPI_ISL_1750867
EPI_ISL_1750868
EPI_ISL_1750869
EPI_ISL_1750870
EPI_ISL_1750871
EPI_ISL_1750873
EPI_ISL_1750874
EPI_ISL_1750875
EPI_ISL_1750876
EPI_ISL_1750877
EPI_ISL_1750878
EPI_ISL_1750879
EPI_ISL_1750880
EPI_ISL_1750881
EPI_ISL_1750882
EPI_ISL_1750883
EPI_ISL_1750884
EPI_ISL_1750885
EPI_ISL_1750886
EPI_ISL_1750887
EPI_ISL_1750888
EPI_ISL_1750889
EPI_ISL_1750890
EPI_ISL_1750891
EPI_ISL_1750892
EPI_ISL_1750893
EPI_ISL_1750894
EPI_ISL_1750895
EPI_ISL_1750896
EPI_ISL_1750897
EPI_ISL_1750898
EPI_ISL_1750899
EPI_ISL_1750901
EPI_ISL_1750902
EPI_ISL_1750903
EPI_ISL_1750904
EPI_ISL_1750905
EPI_ISL_1750906
EPI_ISL_1750907
EPI_ISL_1750908
EPI_ISL_1750910
EPI_ISL_1750911
EPI_ISL_1750912
EPI_ISL_1750913
EPI_ISL_1750914
EPI_ISL_1750915
EPI_ISL_1750916
EPI_ISL_1750917
EPI_ISL_1750918
EPI_ISL_1750919
EPI_ISL_1750920
EPI_ISL_1750922
EPI_ISL_1750923
EPI_ISL_1750924
EPI_ISL_1750925
EPI_ISL_1750926
EPI_ISL_1750927
EPI_ISL_1750928
EPI_ISL_1750929
EPI_ISL_1750930
EPI_ISL_1750941
EPI_ISL_1750942
EPI_ISL_1750943
EPI_ISL_1750931
EPI_ISL_1750933
EPI_ISL_1750934
EPI_ISL_1750935
EPI_ISL_1750936
EPI_ISL_1750937
EPI_ISL_1750938
EPI_ISL_1750939
EPI_ISL_1750940
EPI_ISL_1750944
EPI_ISL_1750945
EPI_ISL_1750946
EPI_ISL_1750947
EPI_ISL_1750948
EPI_ISL_1750949
EPI_ISL_1750950
EPI_ISL_1750951
EPI_ISL_1750952
EPI_ISL_1750953
EPI_ISL_1750954
EPI_ISL_1750955
EPI_ISL_1682210
EPI_ISL_1682174
EPI_ISL_1682176
EPI_ISL_1682177
EPI_ISL_1682179
EPI_ISL_1682180
EPI_ISL_1682183
EPI_ISL_1682186
EPI_ISL_1682191
EPI_ISL_1682192
EPI_ISL_1682194
EPI_ISL_1682197
EPI_ISL_1682198
EPI_ISL_1682199
EPI_ISL_1682202
EPI_ISL_1682205
EPI_ISL_1682208
EPI_ISL_1682214
EPI_ISL_1682211
EPI_ISL_1682213
EPI_ISL_1682216
EPI_ISL_1682217
EPI_ISL_1682219
EPI_ISL_1682221
EPI_ISL_1682223
EPI_ISL_1682224
EPI_ISL_1682226
EPI_ISL_1682227
EPI_ISL_1682229
EPI_ISL_1682230
EPI_ISL_1682232
EPI_ISL_1682233
EPI_ISL_1682235
EPI_ISL_1682236
EPI_ISL_1682239
EPI_ISL_1682242
EPI_ISL_1682245
EPI_ISL_1682246
EPI_ISL_1682248
EPI_ISL_1682251
EPI_ISL_1682252
EPI_ISL_1682254
EPI_ISL_1682255
EPI_ISL_1682258
EPI_ISL_1682260
EPI_ISL_1682261
EPI_ISL_1682264
EPI_ISL_1682266
EPI_ISL_1682267
EPI_ISL_1682269
EPI_ISL_1682270
EPI_ISL_1682271
EPI_ISL_1682274
EPI_ISL_1682276
EPI_ISL_1682278
EPI_ISL_1682279
EPI_ISL_1682280
EPI_ISL_1682282
EPI_ISL_1682283
EPI_ISL_1682285
EPI_ISL_1682286
EPI_ISL_1682288
EPI_ISL_1682289
EPI_ISL_1682291
EPI_ISL_1682292
EPI_ISL_1682294
EPI_ISL_1682295
EPI_ISL_1682296
EPI_ISL_1682298
EPI_ISL_1682300
EPI_ISL_1682301
EPI_ISL_1682302
EPI_ISL_1682304
EPI_ISL_1682305
EPI_ISL_1682308
EPI_ISL_1682310
EPI_ISL_1682311
EPI_ISL_1682313
EPI_ISL_1682314
EPI_ISL_1682316
EPI_ISL_1682318
EPI_ISL_1682319
EPI_ISL_1682321
EPI_ISL_1682322
EPI_ISL_1682324
EPI_ISL_1682327
EPI_ISL_1682328
EPI_ISL_1682333
EPI_ISL_1682343
EPI_ISL_1682337
EPI_ISL_1682339
EPI_ISL_1682340
EPI_ISL_1682341
EPI_ISL_1682344
EPI_ISL_1682346
EPI_ISL_1682349
EPI_ISL_1682350
EPI_ISL_1682352
EPI_ISL_1682353
EPI_ISL_1682355
EPI_ISL_1682356
EPI_ISL_1682358
EPI_ISL_1682359
EPI_ISL_1682360
EPI_ISL_1682362
EPI_ISL_1682363
EPI_ISL_1682365
EPI_ISL_1682366
EPI_ISL_1682369
EPI_ISL_1682372
EPI_ISL_1682373
EPI_ISL_1682375
EPI_ISL_1682376
EPI_ISL_1682378
EPI_ISL_1682381
EPI_ISL_1682384
EPI_ISL_1682385
EPI_ISL_1682387
EPI_ISL_1682388
EPI_ISL_1682391
EPI_ISL_1682392
EPI_ISL_1682394
EPI_ISL_1682395
EPI_ISL_1682397
EPI_ISL_1682400
EPI_ISL_1682401
EPI_ISL_1682402
EPI_ISL_1682404
EPI_ISL_1682406
EPI_ISL_1682407
EPI_ISL_1682409
EPI_ISL_1682410
EPI_ISL_1682411
EPI_ISL_1682413
EPI_ISL_1682414
EPI_ISL_1682416
EPI_ISL_1682419
EPI_ISL_1682421
EPI_ISL_1682422
EPI_ISL_1682424
EPI_ISL_1682427
EPI_ISL_1682430
EPI_ISL_1682431
EPI_ISL_1682437
EPI_ISL_1682439
EPI_ISL_1682440
EPI_ISL_1682442
EPI_ISL_1682446
EPI_ISL_1682447
EPI_ISL_1682449
EPI_ISL_1682450
EPI_ISL_1682452
EPI_ISL_1682480
EPI_ISL_1682458
EPI_ISL_1682459
EPI_ISL_1682461
EPI_ISL_1682462
EPI_ISL_1682463
EPI_ISL_1682465
EPI_ISL_1682468
EPI_ISL_1682470
EPI_ISL_1682471
EPI_ISL_1682472
EPI_ISL_1682474
EPI_ISL_1682476
EPI_ISL_1682477
EPI_ISL_1682519
EPI_ISL_1682482
EPI_ISL_1682483
EPI_ISL_1682485
EPI_ISL_1682489
EPI_ISL_1682491
EPI_ISL_1682494
EPI_ISL_1682495
EPI_ISL_1682498
EPI_ISL_1682501
EPI_ISL_1682503
EPI_ISL_1682517
EPI_ISL_1682504
EPI_ISL_1682506
EPI_ISL_1682508
EPI_ISL_1682510
EPI_ISL_1682511
EPI_ISL_1682513
EPI_ISL_1682531
EPI_ISL_1682521
EPI_ISL_1682523
EPI_ISL_1682524
EPI_ISL_1682526
EPI_ISL_1682532
EPI_ISL_1682533
EPI_ISL_1682536
EPI_ISL_1682545
EPI_ISL_1682550
EPI_ISL_1682556
EPI_ISL_1682559
EPI_ISL_1682560
EPI_ISL_1682562
EPI_ISL_1682563
EPI_ISL_1682564
EPI_ISL_1682569
EPI_ISL_1682570
EPI_ISL_1682572
EPI_ISL_1682583
EPI_ISL_1682585
EPI_ISL_1682586
EPI_ISL_1682589
EPI_ISL_1682594
EPI_ISL_1682598
EPI_ISL_1682600
EPI_ISL_1682601
EPI_ISL_1682617
EPI_ISL_1682612
EPI_ISL_1682622
EPI_ISL_1682625
EPI_ISL_1682648
EPI_ISL_1682650
EPI_ISL_1682628
EPI_ISL_1682629
EPI_ISL_1682632
EPI_ISL_1682634
EPI_ISL_1682635
EPI_ISL_1682638
EPI_ISL_1682640
EPI_ISL_1682641
EPI_ISL_1682643
EPI_ISL_1682644
EPI_ISL_1682645
EPI_ISL_1682656
EPI_ISL_1682651
EPI_ISL_1682657
EPI_ISL_1682659
EPI_ISL_1682660
EPI_ISL_1682662
EPI_ISL_1682663
EPI_ISL_1682665
EPI_ISL_1682666
EPI_ISL_1682668
EPI_ISL_1682670
EPI_ISL_1682671
EPI_ISL_1682673
EPI_ISL_1682674
EPI_ISL_1682676
EPI_ISL_1682677
EPI_ISL_1682679
EPI_ISL_1682680
EPI_ISL_1682682
EPI_ISL_1682685
EPI_ISL_1682689
EPI_ISL_1682691
EPI_ISL_1682692
EPI_ISL_1682694
EPI_ISL_1682695
EPI_ISL_1682697
EPI_ISL_1682698
EPI_ISL_1682703
EPI_ISL_1682704
EPI_ISL_1682707
EPI_ISL_1682710
EPI_ISL_1682712
EPI_ISL_1682713
EPI_ISL_1682716
EPI_ISL_1682718
EPI_ISL_1682743
EPI_ISL_1682721
EPI_ISL_1682723
EPI_ISL_1682725
EPI_ISL_1682728
EPI_ISL_1682729
EPI_ISL_1682734
EPI_ISL_1682737
EPI_ISL_1682738
EPI_ISL_1682744
EPI_ISL_1682748
EPI_ISL_1682750
EPI_ISL_1682755
EPI_ISL_1682756
EPI_ISL_1682777
EPI_ISL_1682780
EPI_ISL_1682783
EPI_ISL_1682785
EPI_ISL_1682788
EPI_ISL_1682789
EPI_ISL_1682790
EPI_ISL_1682792
EPI_ISL_1682798
EPI_ISL_1682806
EPI_ISL_1682809
EPI_ISL_1682812
EPI_ISL_1682813
EPI_ISL_1682818
EPI_ISL_1682822
EPI_ISL_1682824
EPI_ISL_1682825
EPI_ISL_1682828
EPI_ISL_1682830
EPI_ISL_1682832
EPI_ISL_1682834
EPI_ISL_1682836
EPI_ISL_1682837
EPI_ISL_1682838
EPI_ISL_1682840
EPI_ISL_1682843
EPI_ISL_1682845
EPI_ISL_1682846
EPI_ISL_1682848
EPI_ISL_1682849
EPI_ISL_1682851
EPI_ISL_1682854
EPI_ISL_1682855
EPI_ISL_1682860
EPI_ISL_1682864
EPI_ISL_1682866
EPI_ISL_1682868
EPI_ISL_1682871
EPI_ISL_1682873
EPI_ISL_1682884
EPI_ISL_1682888
EPI_ISL_1682890
EPI_ISL_1682891
EPI_ISL_1682893
EPI_ISL_1682894
EPI_ISL_1682896
EPI_ISL_1682897
EPI_ISL_1682899
EPI_ISL_1682900
EPI_ISL_1682902
EPI_ISL_1682903
EPI_ISL_1682905
EPI_ISL_1682906
EPI_ISL_1682908
EPI_ISL_1682909
EPI_ISL_1682911
EPI_ISL_1682912
EPI_ISL_1682914
EPI_ISL_1682915
EPI_ISL_1682917
EPI_ISL_1682918
EPI_ISL_1682921
EPI_ISL_1682920
EPI_ISL_1682923
EPI_ISL_1682924
EPI_ISL_1682925
EPI_ISL_1682927
EPI_ISL_1682928
EPI_ISL_1682930
EPI_ISL_1682932
EPI_ISL_1682933
EPI_ISL_1682935
EPI_ISL_1682936
EPI_ISL_1682938
EPI_ISL_1682941
EPI_ISL_1682942
EPI_ISL_1682944
EPI_ISL_1682963
EPI_ISL_1682945
EPI_ISL_1682948
EPI_ISL_1682950
EPI_ISL_1682951
EPI_ISL_1682953
EPI_ISL_1682954
EPI_ISL_1682956
EPI_ISL_1682957
EPI_ISL_1682959
EPI_ISL_1682960
EPI_ISL_1682965
EPI_ISL_1682966
EPI_ISL_1682968
EPI_ISL_1682970
EPI_ISL_1682972
EPI_ISL_1682973
EPI_ISL_1682976
EPI_ISL_1682977
EPI_ISL_1682979
EPI_ISL_1682980
EPI_ISL_1682982
EPI_ISL_1682983
EPI_ISL_1682986
EPI_ISL_1682988
EPI_ISL_1682989
EPI_ISL_1682991
EPI_ISL_1682994
EPI_ISL_1682995
EPI_ISL_1682997
EPI_ISL_1683001
EPI_ISL_1683003
EPI_ISL_1683006
EPI_ISL_1683004
EPI_ISL_1683008
EPI_ISL_1683009
EPI_ISL_1683012
EPI_ISL_1683013
EPI_ISL_1683015
EPI_ISL_1683016
EPI_ISL_1683020
EPI_ISL_1683023
EPI_ISL_1683024
EPI_ISL_1683026
EPI_ISL_1683029
EPI_ISL_1683030
EPI_ISL_1683032
EPI_ISL_1683033
EPI_ISL_1683035
EPI_ISL_1683036
EPI_ISL_1683038
EPI_ISL_1683039
EPI_ISL_1683041
EPI_ISL_1683042
EPI_ISL_1683045
EPI_ISL_1683053
EPI_ISL_1683054
EPI_ISL_1683059
EPI_ISL_1683062
EPI_ISL_1683065
EPI_ISL_1683068
EPI_ISL_1683069
EPI_ISL_1683071
EPI_ISL_1683072
EPI_ISL_1683074
EPI_ISL_1683075
EPI_ISL_1683079
EPI_ISL_1683080
EPI_ISL_1683081
EPI_ISL_1683083
EPI_ISL_1683084
EPI_ISL_1683086
EPI_ISL_1760823
EPI_ISL_1760827
EPI_ISL_1760829
EPI_ISL_1760830
EPI_ISL_1760833
EPI_ISL_1760834
EPI_ISL_1760835
EPI_ISL_1760836
EPI_ISL_1760839
EPI_ISL_1760842
EPI_ISL_1760843
EPI_ISL_1760847
EPI_ISL_1760848
EPI_ISL_1760849
EPI_ISL_1760850
EPI_ISL_1760851
EPI_ISL_1760857
EPI_ISL_1760863
EPI_ISL_1760864
EPI_ISL_1760869
EPI_ISL_1760870
EPI_ISL_1760872
EPI_ISL_1760874
EPI_ISL_1760875
EPI_ISL_1760876
EPI_ISL_1760877
EPI_ISL_1760878
EPI_ISL_1760879
EPI_ISL_1760880
EPI_ISL_1760884
EPI_ISL_1760889
EPI_ISL_1760890
EPI_ISL_1760892
EPI_ISL_1760893
EPI_ISL_1760895
EPI_ISL_1760896
EPI_ISL_1760897
EPI_ISL_1760899
EPI_ISL_1760900
EPI_ISL_1760901
EPI_ISL_1760902
EPI_ISL_1760904
EPI_ISL_1760905
EPI_ISL_1760906
EPI_ISL_1760907
EPI_ISL_1760908
EPI_ISL_1760909
EPI_ISL_1760910
EPI_ISL_1760911
EPI_ISL_1760912
EPI_ISL_1760913
EPI_ISL_1760914
EPI_ISL_1760919
EPI_ISL_1760922
EPI_ISL_1760944
EPI_ISL_1760945
EPI_ISL_1760949
EPI_ISL_1760950
EPI_ISL_1760951
EPI_ISL_1760954
EPI_ISL_1760958
EPI_ISL_1760962
EPI_ISL_1760970
EPI_ISL_1760971
EPI_ISL_1760972
EPI_ISL_1760983
EPI_ISL_1760988
EPI_ISL_1760997
EPI_ISL_1760998
EPI_ISL_1761002
EPI_ISL_1761005
EPI_ISL_1761006
EPI_ISL_1761007
EPI_ISL_1761008
EPI_ISL_1761010
EPI_ISL_1761011
EPI_ISL_1761012
EPI_ISL_1761014
EPI_ISL_1761016
EPI_ISL_1761019
EPI_ISL_1761021
EPI_ISL_1761023
EPI_ISL_1761024
EPI_ISL_1761025
EPI_ISL_1761026
EPI_ISL_1761027
EPI_ISL_1761028
EPI_ISL_1761029
EPI_ISL_1761030
EPI_ISL_1761031
EPI_ISL_1761032
EPI_ISL_1761033
EPI_ISL_1761034
EPI_ISL_1761035
EPI_ISL_1761036
EPI_ISL_1761038
EPI_ISL_1761039
EPI_ISL_1761040
EPI_ISL_1761041
EPI_ISL_1761042
EPI_ISL_1761043
EPI_ISL_1761045
EPI_ISL_1761047
EPI_ISL_1761048
EPI_ISL_1761069
EPI_ISL_1761070
EPI_ISL_1761071
EPI_ISL_1761072
EPI_ISL_1761076
EPI_ISL_1761083
EPI_ISL_1761088
EPI_ISL_1761095
EPI_ISL_1761096
EPI_ISL_1761097
EPI_ISL_1761100
EPI_ISL_1761101
EPI_ISL_1761102
EPI_ISL_1761104
EPI_ISL_1761108
EPI_ISL_1761111
EPI_ISL_1761114
EPI_ISL_1761117
EPI_ISL_1761116
EPI_ISL_1761118
EPI_ISL_1761119
EPI_ISL_1761120
EPI_ISL_1761122
EPI_ISL_1761123
EPI_ISL_1761124
EPI_ISL_1761125
EPI_ISL_1761126
EPI_ISL_1761127
EPI_ISL_1761128
EPI_ISL_1761129
EPI_ISL_1761130
EPI_ISL_1761131
EPI_ISL_1761132
EPI_ISL_1597912
EPI_ISL_1597927
EPI_ISL_1597936
EPI_ISL_1598002
EPI_ISL_1598010
EPI_ISL_1598029
EPI_ISL_1598037
EPI_ISL_1598089
EPI_ISL_1598683
EPI_ISL_1598695
EPI_ISL_1598718
EPI_ISL_1598762
EPI_ISL_1598977
EPI_ISL_1598978
EPI_ISL_1598979
EPI_ISL_1598981
EPI_ISL_1599020
EPI_ISL_1599022
EPI_ISL_1599024
EPI_ISL_1599026
EPI_ISL_1599029
EPI_ISL_1599044
EPI_ISL_1599050
EPI_ISL_1599052
EPI_ISL_1599054
EPI_ISL_1599059
EPI_ISL_1599060
EPI_ISL_1599062
EPI_ISL_1599085
EPI_ISL_1001468
EPI_ISL_1001469
EPI_ISL_1001470
EPI_ISL_1001471
EPI_ISL_1001472
EPI_ISL_1001473
EPI_ISL_1001474
EPI_ISL_1001475
EPI_ISL_1001476
EPI_ISL_1001477
EPI_ISL_1001478
EPI_ISL_1001479
EPI_ISL_1001480
EPI_ISL_1001481
EPI_ISL_1001482
EPI_ISL_1001497
EPI_ISL_1001491
EPI_ISL_1001483
EPI_ISL_1001484
EPI_ISL_1001485
EPI_ISL_1001486
EPI_ISL_1001487
EPI_ISL_1001488
EPI_ISL_1001489
EPI_ISL_1001490
EPI_ISL_1001492
EPI_ISL_1001493
EPI_ISL_1001494
EPI_ISL_1001495
EPI_ISL_1001496
EPI_ISL_1001513
EPI_ISL_1001498
EPI_ISL_1001499
EPI_ISL_1001500
EPI_ISL_1001501
EPI_ISL_1001502
EPI_ISL_1001503
EPI_ISL_1001504
EPI_ISL_1001505
EPI_ISL_1001506
EPI_ISL_1001507
EPI_ISL_1001508
EPI_ISL_1001509
EPI_ISL_1001510
EPI_ISL_1001511
EPI_ISL_1001512
EPI_ISL_1001514
EPI_ISL_1001515
EPI_ISL_1001516
EPI_ISL_1001517
EPI_ISL_1001518
EPI_ISL_1001519
EPI_ISL_1001520
EPI_ISL_1001521
EPI_ISL_1001522
EPI_ISL_1001523
EPI_ISL_1001524
EPI_ISL_1001525
EPI_ISL_1001526
EPI_ISL_1001527
EPI_ISL_1001528
EPI_ISL_1001541
EPI_ISL_1001529
EPI_ISL_1001530
EPI_ISL_1001531
EPI_ISL_1001532
EPI_ISL_1001533
EPI_ISL_1001534
EPI_ISL_1001535
EPI_ISL_1001536
EPI_ISL_1001537
EPI_ISL_1001538
EPI_ISL_1001539
EPI_ISL_1001540
EPI_ISL_1001542
EPI_ISL_1001543
EPI_ISL_1001544
EPI_ISL_1001545
EPI_ISL_1001546
EPI_ISL_1001547
EPI_ISL_1001548
EPI_ISL_1001549
EPI_ISL_1001550
EPI_ISL_1001551
EPI_ISL_1001552
EPI_ISL_1001553
EPI_ISL_1001554
EPI_ISL_1001555
EPI_ISL_1001556
EPI_ISL_1001557
EPI_ISL_1001558
EPI_ISL_1001559
EPI_ISL_1001560
EPI_ISL_1001561
EPI_ISL_1001562
EPI_ISL_1001563
EPI_ISL_1001564
EPI_ISL_1001565
EPI_ISL_1001566
EPI_ISL_1001567
EPI_ISL_1001568
EPI_ISL_1001569
EPI_ISL_1001570
EPI_ISL_1001571
EPI_ISL_1001578
EPI_ISL_1001572
EPI_ISL_1001574
EPI_ISL_1001575
EPI_ISL_1001576
EPI_ISL_1001577
EPI_ISL_1001579
EPI_ISL_1001580
EPI_ISL_1001581
EPI_ISL_1001582
EPI_ISL_1001583
EPI_ISL_1001584
EPI_ISL_1001585
EPI_ISL_1001586
EPI_ISL_1001587
EPI_ISL_1001603
EPI_ISL_1001589
EPI_ISL_1001588
EPI_ISL_1001590
EPI_ISL_1001591
EPI_ISL_1001592
EPI_ISL_1001593
EPI_ISL_1001594
EPI_ISL_1001595
EPI_ISL_1001596
EPI_ISL_1001597
EPI_ISL_1001598
EPI_ISL_1001599
EPI_ISL_1001600
EPI_ISL_1001601
EPI_ISL_1001602
EPI_ISL_1001604
EPI_ISL_1001605
EPI_ISL_1001606
EPI_ISL_1001607
EPI_ISL_1001608
EPI_ISL_1001609
EPI_ISL_1001610
EPI_ISL_1001611
EPI_ISL_1001612
EPI_ISL_1001613
EPI_ISL_1001614
EPI_ISL_1001615
EPI_ISL_1001616
EPI_ISL_1001617
EPI_ISL_1001618
EPI_ISL_1001619
EPI_ISL_1001620
EPI_ISL_1001621
EPI_ISL_1001622
EPI_ISL_1001623
EPI_ISL_1001624
EPI_ISL_1001625
EPI_ISL_1001626
EPI_ISL_1001627
EPI_ISL_1001628
EPI_ISL_1001629
EPI_ISL_1001630
EPI_ISL_1001631
EPI_ISL_1001632
EPI_ISL_1001633
EPI_ISL_1001634
EPI_ISL_1001635
EPI_ISL_1001636
EPI_ISL_1001637
EPI_ISL_1001638
EPI_ISL_1001639
EPI_ISL_1001640
EPI_ISL_1001641
EPI_ISL_1001642
EPI_ISL_1001643
EPI_ISL_1001644
EPI_ISL_1001645
EPI_ISL_1001646
EPI_ISL_1001647
EPI_ISL_1001648
EPI_ISL_1001649
EPI_ISL_1001650
EPI_ISL_1001651
EPI_ISL_1001652
EPI_ISL_1001653
EPI_ISL_1001654
EPI_ISL_1001655
EPI_ISL_1001656
EPI_ISL_1001657
EPI_ISL_1001658
EPI_ISL_1001659
EPI_ISL_1001660
EPI_ISL_1001661
EPI_ISL_1001662
EPI_ISL_1001663
EPI_ISL_1001664
EPI_ISL_1001665
EPI_ISL_1001666
EPI_ISL_1001667
EPI_ISL_1001668
EPI_ISL_1001669
EPI_ISL_1001670
EPI_ISL_1001671
EPI_ISL_1001672
EPI_ISL_1001673
EPI_ISL_1001674
EPI_ISL_1001675
EPI_ISL_1001676
EPI_ISL_1001677
EPI_ISL_1001678
EPI_ISL_1001679
EPI_ISL_1001680
EPI_ISL_1001681
EPI_ISL_1001682
EPI_ISL_1001683
EPI_ISL_1001684
EPI_ISL_1001685
EPI_ISL_1001686
EPI_ISL_1001687
EPI_ISL_1001688
EPI_ISL_1001689
EPI_ISL_1001690
EPI_ISL_1001691
EPI_ISL_1001692
EPI_ISL_1001693
EPI_ISL_1001694
EPI_ISL_1001695
EPI_ISL_1001696
EPI_ISL_1001697
EPI_ISL_1001698
EPI_ISL_1001699
EPI_ISL_1001700
EPI_ISL_1001701
EPI_ISL_1001702
EPI_ISL_1001703
EPI_ISL_1001704
EPI_ISL_1001705
EPI_ISL_1001706
EPI_ISL_1001707
EPI_ISL_1001708
EPI_ISL_1001709
EPI_ISL_1001710
EPI_ISL_1001711
EPI_ISL_1001712
EPI_ISL_1001724
EPI_ISL_1001713
EPI_ISL_1001714
EPI_ISL_1001715
EPI_ISL_1001716
EPI_ISL_1001717
EPI_ISL_1001718
EPI_ISL_1001719
EPI_ISL_1001720
EPI_ISL_1001721
EPI_ISL_1001722
EPI_ISL_1001723
EPI_ISL_1001725
EPI_ISL_1001726
EPI_ISL_1001727
EPI_ISL_1001738
EPI_ISL_1001743
EPI_ISL_1001739
EPI_ISL_1001728
EPI_ISL_1001729
EPI_ISL_1001730
EPI_ISL_1001731
EPI_ISL_1001732
EPI_ISL_1001733
EPI_ISL_1001734
EPI_ISL_1001735
EPI_ISL_1001736
EPI_ISL_1001737
EPI_ISL_1001740
EPI_ISL_1001741
EPI_ISL_1001742
EPI_ISL_1001744
EPI_ISL_1001745
EPI_ISL_1001746
EPI_ISL_1001747
EPI_ISL_1001748
EPI_ISL_1001749
EPI_ISL_1001750
EPI_ISL_1001751
EPI_ISL_1001752
EPI_ISL_1001753
EPI_ISL_1001754
EPI_ISL_1001755
EPI_ISL_1001756
EPI_ISL_1001757
EPI_ISL_1001758
EPI_ISL_1001759
EPI_ISL_1001760
EPI_ISL_1001761
EPI_ISL_1001762
EPI_ISL_1001763
EPI_ISL_1001764
EPI_ISL_1001765
EPI_ISL_1001766
EPI_ISL_1001767
EPI_ISL_1001768
EPI_ISL_1001769
EPI_ISL_1001770
EPI_ISL_1001771
EPI_ISL_1001772
EPI_ISL_1001773
EPI_ISL_1001785
EPI_ISL_1001774
EPI_ISL_1001775
EPI_ISL_1001776
EPI_ISL_1001777
EPI_ISL_1001778
EPI_ISL_1001779
EPI_ISL_1001780
EPI_ISL_1001781
EPI_ISL_1001782
EPI_ISL_1001783
EPI_ISL_1001784
EPI_ISL_1001786
EPI_ISL_1001787
EPI_ISL_1001788
EPI_ISL_1001789
EPI_ISL_1001790
EPI_ISL_1001791
EPI_ISL_1001792
EPI_ISL_1001793
EPI_ISL_1001794
EPI_ISL_1001795
EPI_ISL_1001796
EPI_ISL_1001797
EPI_ISL_1001798
EPI_ISL_1001799
EPI_ISL_1001800
EPI_ISL_1001801
EPI_ISL_1001802
EPI_ISL_1001803
EPI_ISL_1001806
EPI_ISL_1001804
EPI_ISL_1001805
EPI_ISL_1001807
EPI_ISL_1001808
EPI_ISL_1001809
EPI_ISL_1001810
EPI_ISL_1001811
EPI_ISL_1001812
EPI_ISL_1001813
EPI_ISL_1001814
EPI_ISL_1001815
EPI_ISL_1001816
EPI_ISL_1001817
EPI_ISL_1001818
EPI_ISL_1001819
EPI_ISL_1001820
EPI_ISL_1001821
EPI_ISL_1001822
EPI_ISL_898994
EPI_ISL_1001823
EPI_ISL_1001824
EPI_ISL_898993
EPI_ISL_899002
EPI_ISL_898995
EPI_ISL_898996
EPI_ISL_898997
EPI_ISL_898998
EPI_ISL_898999
EPI_ISL_899000
EPI_ISL_1001825
EPI_ISL_1001826
EPI_ISL_1001827
EPI_ISL_1001828
EPI_ISL_1001829
EPI_ISL_1001830
EPI_ISL_1001831
EPI_ISL_1001832
EPI_ISL_899001
EPI_ISL_1001842
EPI_ISL_1001833
EPI_ISL_1001834
EPI_ISL_1001835
EPI_ISL_1001836
EPI_ISL_1001837
EPI_ISL_1001838
EPI_ISL_1001839
EPI_ISL_1001840
EPI_ISL_1001841
EPI_ISL_1001843
EPI_ISL_1001844
EPI_ISL_1001845
EPI_ISL_1001846
EPI_ISL_1001847
EPI_ISL_899003
EPI_ISL_899004
EPI_ISL_899005
EPI_ISL_899006
EPI_ISL_899007
EPI_ISL_899008
EPI_ISL_899009
EPI_ISL_899010
EPI_ISL_899011
EPI_ISL_899012
EPI_ISL_899013
EPI_ISL_899014
EPI_ISL_899015
EPI_ISL_899016
EPI_ISL_899017
EPI_ISL_899019
EPI_ISL_899018
EPI_ISL_899020
EPI_ISL_899021
EPI_ISL_899022
EPI_ISL_899023
EPI_ISL_899024
EPI_ISL_899025
EPI_ISL_899026
EPI_ISL_1001848
EPI_ISL_1001849
EPI_ISL_1001850
EPI_ISL_1001851
EPI_ISL_1001852
EPI_ISL_1001853
EPI_ISL_1001854
EPI_ISL_1001855
EPI_ISL_1001856
EPI_ISL_899027
EPI_ISL_899087
EPI_ISL_1001857
EPI_ISL_1001858
EPI_ISL_1001859
EPI_ISL_1001860
EPI_ISL_1001861
EPI_ISL_1001862
EPI_ISL_1001863
EPI_ISL_1001864
EPI_ISL_1001865
EPI_ISL_1001866
EPI_ISL_1001867
EPI_ISL_1001868
EPI_ISL_1001869
EPI_ISL_1001870
EPI_ISL_1001871
EPI_ISL_899088
EPI_ISL_1001912
EPI_ISL_899043
EPI_ISL_899044
EPI_ISL_899045
EPI_ISL_899046
EPI_ISL_899047
EPI_ISL_899048
EPI_ISL_899049
EPI_ISL_899050
EPI_ISL_899051
EPI_ISL_899052
EPI_ISL_899053
EPI_ISL_899054
EPI_ISL_899055
EPI_ISL_899056
EPI_ISL_899057
EPI_ISL_1001872
EPI_ISL_1001873
EPI_ISL_1001874
EPI_ISL_1001875
EPI_ISL_1001876
EPI_ISL_1001877
EPI_ISL_1001878
EPI_ISL_1001879
EPI_ISL_1001880
EPI_ISL_1001881
EPI_ISL_1001882
EPI_ISL_1001883
EPI_ISL_1001884
EPI_ISL_1001885
EPI_ISL_1001886
EPI_ISL_899060
EPI_ISL_899067
EPI_ISL_899058
EPI_ISL_899059
EPI_ISL_899061
EPI_ISL_899062
EPI_ISL_899063
EPI_ISL_899064
EPI_ISL_899065
EPI_ISL_899066
EPI_ISL_899068
EPI_ISL_899069
EPI_ISL_899070
EPI_ISL_899071
EPI_ISL_899072
EPI_ISL_1001887
EPI_ISL_1001888
EPI_ISL_1001889
EPI_ISL_1001890
EPI_ISL_1001891
EPI_ISL_1001892
EPI_ISL_1001893
EPI_ISL_1001894
EPI_ISL_1001895
EPI_ISL_1001896
EPI_ISL_1001897
EPI_ISL_1001898
EPI_ISL_1001899
EPI_ISL_1001900
EPI_ISL_1001901
EPI_ISL_899073
EPI_ISL_899074
EPI_ISL_899075
EPI_ISL_899076
EPI_ISL_899077
EPI_ISL_899078
EPI_ISL_899079
EPI_ISL_899080
EPI_ISL_899081
EPI_ISL_899082
EPI_ISL_899083
EPI_ISL_899084
EPI_ISL_899085
EPI_ISL_1001902
EPI_ISL_1001903
EPI_ISL_1001904
EPI_ISL_1001905
EPI_ISL_1001906
EPI_ISL_1001907
EPI_ISL_1001908
EPI_ISL_1001909
EPI_ISL_1001910
EPI_ISL_1001911
EPI_ISL_899086
EPI_ISL_899028
EPI_ISL_899029
EPI_ISL_899030
EPI_ISL_899031
EPI_ISL_899032
EPI_ISL_899033
EPI_ISL_899034
EPI_ISL_899035
EPI_ISL_899036
EPI_ISL_899037
EPI_ISL_899038
EPI_ISL_899039
EPI_ISL_899040
EPI_ISL_899041
EPI_ISL_899042
EPI_ISL_1001913
EPI_ISL_1001914
EPI_ISL_1001915
EPI_ISL_1001916
EPI_ISL_1001917
EPI_ISL_1001918
EPI_ISL_1001919
EPI_ISL_1001920
EPI_ISL_1001921
EPI_ISL_1001922
EPI_ISL_1001923
EPI_ISL_1001924
EPI_ISL_1001925
EPI_ISL_1001926
EPI_ISL_1001927
EPI_ISL_899089
EPI_ISL_899090
EPI_ISL_899091
EPI_ISL_899092
EPI_ISL_899093
EPI_ISL_899094
EPI_ISL_899095
EPI_ISL_899096
EPI_ISL_899097
EPI_ISL_899098
EPI_ISL_899099
EPI_ISL_899100
EPI_ISL_899101
EPI_ISL_899102
EPI_ISL_899103
EPI_ISL_899104
EPI_ISL_899105
EPI_ISL_899106
EPI_ISL_899107
EPI_ISL_899108
EPI_ISL_899109
EPI_ISL_899110
EPI_ISL_899111
EPI_ISL_899112
EPI_ISL_899113
EPI_ISL_899114
EPI_ISL_899115
EPI_ISL_899116
EPI_ISL_899117
EPI_ISL_899118
EPI_ISL_1001931
EPI_ISL_1001928
EPI_ISL_1001929
EPI_ISL_1001930
EPI_ISL_1001932
EPI_ISL_1001933
EPI_ISL_1001934
EPI_ISL_1001935
EPI_ISL_1001936
EPI_ISL_1001937
EPI_ISL_1001938
EPI_ISL_1001939
EPI_ISL_1001940
EPI_ISL_1001941
EPI_ISL_1001942
EPI_ISL_899119
EPI_ISL_899120
EPI_ISL_899121
EPI_ISL_899122
EPI_ISL_899123
EPI_ISL_899124
EPI_ISL_899125
EPI_ISL_899126
EPI_ISL_899127
EPI_ISL_899128
EPI_ISL_899129
EPI_ISL_899130
EPI_ISL_899131
EPI_ISL_899132
EPI_ISL_899133
EPI_ISL_1001943
EPI_ISL_1001944
EPI_ISL_1001945
EPI_ISL_1001946
EPI_ISL_1001947
EPI_ISL_1001948
EPI_ISL_1001949
EPI_ISL_1001950
EPI_ISL_1001951
EPI_ISL_1001952
EPI_ISL_1001953
EPI_ISL_1001954
EPI_ISL_1001955
EPI_ISL_1001956
EPI_ISL_1001957
EPI_ISL_899134
EPI_ISL_899135
EPI_ISL_899136
EPI_ISL_899137
EPI_ISL_899138
EPI_ISL_899139
EPI_ISL_899140
EPI_ISL_899141
EPI_ISL_899142
EPI_ISL_899143
EPI_ISL_899144
EPI_ISL_899145
EPI_ISL_899146
EPI_ISL_899147
EPI_ISL_899148
EPI_ISL_899149
EPI_ISL_1001958
EPI_ISL_1001959
EPI_ISL_1001960
EPI_ISL_1001961
EPI_ISL_1001962
EPI_ISL_1001963
EPI_ISL_1001964
EPI_ISL_1001965
EPI_ISL_1001966
EPI_ISL_1001967
EPI_ISL_1001968
EPI_ISL_1001969
EPI_ISL_1001970
EPI_ISL_1001971
EPI_ISL_1001972
EPI_ISL_899150
EPI_ISL_899151
EPI_ISL_899152
EPI_ISL_899153
EPI_ISL_899154
EPI_ISL_899155
EPI_ISL_899156
EPI_ISL_899157
EPI_ISL_899158
EPI_ISL_899159
EPI_ISL_899160
EPI_ISL_899161
EPI_ISL_899162
EPI_ISL_899163
EPI_ISL_899164
EPI_ISL_1001973
EPI_ISL_1001974
EPI_ISL_1001975
EPI_ISL_1001976
EPI_ISL_1001977
EPI_ISL_1001978
EPI_ISL_1001979
EPI_ISL_1001980
EPI_ISL_1001981
EPI_ISL_1001982
EPI_ISL_1001983
EPI_ISL_1001984
EPI_ISL_1001985
EPI_ISL_1001986
EPI_ISL_1001987
EPI_ISL_1002004
EPI_ISL_1001988
EPI_ISL_1001989
EPI_ISL_1001990
EPI_ISL_1001991
EPI_ISL_1001992
EPI_ISL_1001993
EPI_ISL_1001994
EPI_ISL_1001995
EPI_ISL_1001996
EPI_ISL_1001997
EPI_ISL_1001998
EPI_ISL_1001999
EPI_ISL_1002000
EPI_ISL_1002001
EPI_ISL_1002002
EPI_ISL_1002003
EPI_ISL_899165
EPI_ISL_899166
EPI_ISL_899167
EPI_ISL_899168
EPI_ISL_899169
EPI_ISL_899170
EPI_ISL_899171
EPI_ISL_899172
EPI_ISL_899173
EPI_ISL_899174
EPI_ISL_899175
EPI_ISL_899176
EPI_ISL_899177
EPI_ISL_899178
EPI_ISL_899179
EPI_ISL_1002007
EPI_ISL_1002005
EPI_ISL_1002006
EPI_ISL_1002008
EPI_ISL_1002009
EPI_ISL_1002010
EPI_ISL_1002011
EPI_ISL_1002012
EPI_ISL_1002013
EPI_ISL_1002014
EPI_ISL_1002015
EPI_ISL_1002016
EPI_ISL_1002017
EPI_ISL_1002018
EPI_ISL_1002019
EPI_ISL_899180
EPI_ISL_899181
EPI_ISL_899182
EPI_ISL_899183
EPI_ISL_899184
EPI_ISL_899185
EPI_ISL_899186
EPI_ISL_899187
EPI_ISL_899188
EPI_ISL_899189
EPI_ISL_899190
EPI_ISL_899191
EPI_ISL_899192
EPI_ISL_899193
EPI_ISL_899194
EPI_ISL_1002031
EPI_ISL_1002020
EPI_ISL_1002021
EPI_ISL_1002022
EPI_ISL_1002023
EPI_ISL_1002024
EPI_ISL_1002025
EPI_ISL_1002026
EPI_ISL_1002027
EPI_ISL_1002028
EPI_ISL_1002029
EPI_ISL_1002030
EPI_ISL_1002032
EPI_ISL_1002033
EPI_ISL_1002034
EPI_ISL_899195
EPI_ISL_899196
EPI_ISL_899197
EPI_ISL_899198
EPI_ISL_899199
EPI_ISL_899200
EPI_ISL_899201
EPI_ISL_899202
EPI_ISL_899203
EPI_ISL_899204
EPI_ISL_899205
EPI_ISL_899206
EPI_ISL_899207
EPI_ISL_899208
EPI_ISL_899209
EPI_ISL_1002051
EPI_ISL_1002035
EPI_ISL_1002036
EPI_ISL_1002037
EPI_ISL_1002038
EPI_ISL_1002039
EPI_ISL_1002040
EPI_ISL_1002041
EPI_ISL_1002042
EPI_ISL_1002043
EPI_ISL_1002044
EPI_ISL_1002045
EPI_ISL_1002046
EPI_ISL_1002047
EPI_ISL_1002048
EPI_ISL_1002049
EPI_ISL_1002050
EPI_ISL_899210
EPI_ISL_899211
EPI_ISL_899212
EPI_ISL_899213
EPI_ISL_899214
EPI_ISL_899215
EPI_ISL_899216
EPI_ISL_899217
EPI_ISL_899218
EPI_ISL_899219
EPI_ISL_899220
EPI_ISL_899221
EPI_ISL_899222
EPI_ISL_899223
EPI_ISL_899224
EPI_ISL_1002052
EPI_ISL_1002053
EPI_ISL_1002054
EPI_ISL_1002055
EPI_ISL_1002056
EPI_ISL_1002057
EPI_ISL_1002058
EPI_ISL_1002059
EPI_ISL_1002060
EPI_ISL_1002061
EPI_ISL_1002062
EPI_ISL_1002063
EPI_ISL_1002064
EPI_ISL_1002065
EPI_ISL_1002066
EPI_ISL_899225
EPI_ISL_899226
EPI_ISL_899227
EPI_ISL_899228
EPI_ISL_899229
EPI_ISL_899230
EPI_ISL_899231
EPI_ISL_899232
EPI_ISL_899233
EPI_ISL_899234
EPI_ISL_899235
EPI_ISL_899236
EPI_ISL_899237
EPI_ISL_899238
EPI_ISL_899239
EPI_ISL_1002067
EPI_ISL_1002068
EPI_ISL_1002069
EPI_ISL_1002070
EPI_ISL_1002071
EPI_ISL_1002072
EPI_ISL_1002073
EPI_ISL_1002074
EPI_ISL_1002075
EPI_ISL_1002076
EPI_ISL_1002077
EPI_ISL_1002078
EPI_ISL_1002079
EPI_ISL_1002080
EPI_ISL_1002081
EPI_ISL_899254
EPI_ISL_899240
EPI_ISL_899241
EPI_ISL_899242
EPI_ISL_899243
EPI_ISL_899244
EPI_ISL_899245
EPI_ISL_899246
EPI_ISL_899247
EPI_ISL_899248
EPI_ISL_899249
EPI_ISL_899250
EPI_ISL_899251
EPI_ISL_899252
EPI_ISL_899253
EPI_ISL_1002082
EPI_ISL_1002083
EPI_ISL_1002084
EPI_ISL_1002085
EPI_ISL_1002086
EPI_ISL_1002087
EPI_ISL_1002088
EPI_ISL_1002089
EPI_ISL_1002090
EPI_ISL_1002091
EPI_ISL_1002092
EPI_ISL_1002093
EPI_ISL_1002094
EPI_ISL_1002095
EPI_ISL_1002096
EPI_ISL_1002097
EPI_ISL_899255
EPI_ISL_899256
EPI_ISL_899257
EPI_ISL_899258
EPI_ISL_899259
EPI_ISL_899260
EPI_ISL_899261
EPI_ISL_899262
EPI_ISL_899263
EPI_ISL_899264
EPI_ISL_899265
EPI_ISL_899266
EPI_ISL_899267
EPI_ISL_899268
EPI_ISL_899269
EPI_ISL_1002098
EPI_ISL_1002099
EPI_ISL_1002100
EPI_ISL_1002101
EPI_ISL_1002102
EPI_ISL_1002103
EPI_ISL_1002104
EPI_ISL_1002105
EPI_ISL_1002106
EPI_ISL_1002107
EPI_ISL_1002108
EPI_ISL_1002109
EPI_ISL_1002110
EPI_ISL_1002111
EPI_ISL_1002112
EPI_ISL_1002115
EPI_ISL_899270
EPI_ISL_899271
EPI_ISL_899272
EPI_ISL_899273
EPI_ISL_899274
EPI_ISL_899275
EPI_ISL_899276
EPI_ISL_899277
EPI_ISL_899278
EPI_ISL_899279
EPI_ISL_899280
EPI_ISL_899281
EPI_ISL_899282
EPI_ISL_899283
EPI_ISL_899284
EPI_ISL_1002113
EPI_ISL_1002114
EPI_ISL_1002116
EPI_ISL_1002117
EPI_ISL_1002118
EPI_ISL_1002119
EPI_ISL_1002120
EPI_ISL_1002121
EPI_ISL_1002122
EPI_ISL_1002123
EPI_ISL_1002124
EPI_ISL_1002125
EPI_ISL_1002126
EPI_ISL_1002127
EPI_ISL_1002128
EPI_ISL_899285
EPI_ISL_899286
EPI_ISL_899287
EPI_ISL_899288
EPI_ISL_899289
EPI_ISL_899290
EPI_ISL_899291
EPI_ISL_899292
EPI_ISL_899293
EPI_ISL_899294
EPI_ISL_899295
EPI_ISL_899296
EPI_ISL_899297
EPI_ISL_899298
EPI_ISL_899299
EPI_ISL_1002129
EPI_ISL_1002130
EPI_ISL_1002131
EPI_ISL_1002132
EPI_ISL_1002133
EPI_ISL_1002134
EPI_ISL_1002135
EPI_ISL_1002136
EPI_ISL_1002137
EPI_ISL_1002138
EPI_ISL_1002139
EPI_ISL_1002140
EPI_ISL_1002141
EPI_ISL_1002142
EPI_ISL_1002143
EPI_ISL_899300
EPI_ISL_899301
EPI_ISL_1002159
EPI_ISL_899302
EPI_ISL_899303
EPI_ISL_899304
EPI_ISL_899305
EPI_ISL_899306
EPI_ISL_899307
EPI_ISL_899308
EPI_ISL_899309
EPI_ISL_899310
EPI_ISL_899311
EPI_ISL_899312
EPI_ISL_899313
EPI_ISL_899314
EPI_ISL_1002144
EPI_ISL_1002145
EPI_ISL_1002146
EPI_ISL_1002147
EPI_ISL_1002148
EPI_ISL_1002149
EPI_ISL_1002150
EPI_ISL_1002151
EPI_ISL_1002152
EPI_ISL_1002153
EPI_ISL_1002154
EPI_ISL_1002155
EPI_ISL_1002156
EPI_ISL_1002157
EPI_ISL_1002158
EPI_ISL_1002175
EPI_ISL_1002160
EPI_ISL_1002161
EPI_ISL_1002162
EPI_ISL_1002163
EPI_ISL_1002164
EPI_ISL_1002165
EPI_ISL_1002166
EPI_ISL_1002167
EPI_ISL_1002168
EPI_ISL_1002169
EPI_ISL_1002170
EPI_ISL_1002171
EPI_ISL_1002172
EPI_ISL_1002173
EPI_ISL_1002174
EPI_ISL_899315
EPI_ISL_899316
EPI_ISL_899317
EPI_ISL_899318
EPI_ISL_899319
EPI_ISL_899320
EPI_ISL_899321
EPI_ISL_899322
EPI_ISL_899323
EPI_ISL_899324
EPI_ISL_899325
EPI_ISL_899326
EPI_ISL_899327
EPI_ISL_899328
EPI_ISL_899329
EPI_ISL_1002176
EPI_ISL_1002177
EPI_ISL_1002178
EPI_ISL_1002179
EPI_ISL_1002180
EPI_ISL_1002181
EPI_ISL_1002182
EPI_ISL_1002183
EPI_ISL_1002184
EPI_ISL_1002185
EPI_ISL_1002186
EPI_ISL_1002187
EPI_ISL_1002188
EPI_ISL_1002189
EPI_ISL_1002190
EPI_ISL_899330
EPI_ISL_899331
EPI_ISL_899332
EPI_ISL_899333
EPI_ISL_899334
EPI_ISL_899335
EPI_ISL_899336
EPI_ISL_899337
EPI_ISL_899338
EPI_ISL_899339
EPI_ISL_899340
EPI_ISL_899341
EPI_ISL_899342
EPI_ISL_899343
EPI_ISL_899344
EPI_ISL_767954
EPI_ISL_767941
EPI_ISL_767942
EPI_ISL_767943
EPI_ISL_1002191
EPI_ISL_1002192
EPI_ISL_1002193
EPI_ISL_1002194
EPI_ISL_1002195
EPI_ISL_1002196
EPI_ISL_1002197
EPI_ISL_1002198
EPI_ISL_1002199
EPI_ISL_1002200
EPI_ISL_1002201
EPI_ISL_1002202
EPI_ISL_1002203
EPI_ISL_1002204
EPI_ISL_1002205
EPI_ISL_899345
EPI_ISL_899346
EPI_ISL_899347
EPI_ISL_899348
EPI_ISL_899349
EPI_ISL_899350
EPI_ISL_899351
EPI_ISL_899352
EPI_ISL_899353
EPI_ISL_899354
EPI_ISL_899355
EPI_ISL_899356
EPI_ISL_899357
EPI_ISL_899358
EPI_ISL_899359
EPI_ISL_767944
EPI_ISL_767945
EPI_ISL_767946
EPI_ISL_767947
EPI_ISL_767948
EPI_ISL_767949
EPI_ISL_767950
EPI_ISL_767951
EPI_ISL_767952
EPI_ISL_1002206
EPI_ISL_1002207
EPI_ISL_767953
EPI_ISL_899360
EPI_ISL_899361
EPI_ISL_899362
EPI_ISL_899363
EPI_ISL_899364
EPI_ISL_899365
EPI_ISL_899366
EPI_ISL_899367
EPI_ISL_899368
EPI_ISL_899369
EPI_ISL_899370
EPI_ISL_899371
EPI_ISL_899372
EPI_ISL_899373
EPI_ISL_899374
EPI_ISL_1002208
EPI_ISL_1002209
EPI_ISL_1002210
EPI_ISL_1002211
EPI_ISL_1002212
EPI_ISL_1002213
EPI_ISL_1002214
EPI_ISL_1002215
EPI_ISL_1002216
EPI_ISL_1002217
EPI_ISL_1002218
EPI_ISL_1002219
EPI_ISL_1002220
EPI_ISL_1002221
EPI_ISL_1002222
EPI_ISL_767955
EPI_ISL_767956
EPI_ISL_767957
EPI_ISL_767958
EPI_ISL_767959
EPI_ISL_767960
EPI_ISL_767961
EPI_ISL_767962
EPI_ISL_767963
EPI_ISL_767964
EPI_ISL_767965
EPI_ISL_767966
EPI_ISL_767967
EPI_ISL_767968
EPI_ISL_767969
EPI_ISL_899375
EPI_ISL_899376
EPI_ISL_899377
EPI_ISL_899378
EPI_ISL_899379
EPI_ISL_899380
EPI_ISL_899381
EPI_ISL_899382
EPI_ISL_899383
EPI_ISL_899384
EPI_ISL_899385
EPI_ISL_899386
EPI_ISL_899387
EPI_ISL_899388
EPI_ISL_899389
EPI_ISL_1002223
EPI_ISL_1002224
EPI_ISL_1002225
EPI_ISL_1002226
EPI_ISL_1002227
EPI_ISL_1002228
EPI_ISL_1002229
EPI_ISL_1002230
EPI_ISL_1002231
EPI_ISL_1002232
EPI_ISL_1002233
EPI_ISL_1002234
EPI_ISL_1002235
EPI_ISL_1002236
EPI_ISL_1002237
EPI_ISL_767970
EPI_ISL_767971
EPI_ISL_767972
EPI_ISL_767973
EPI_ISL_767974
EPI_ISL_767975
EPI_ISL_767976
EPI_ISL_767977
EPI_ISL_767978
EPI_ISL_767979
EPI_ISL_767980
EPI_ISL_767981
EPI_ISL_767982
EPI_ISL_767983
EPI_ISL_767984
EPI_ISL_1002238
EPI_ISL_767988
EPI_ISL_767985
EPI_ISL_767986
EPI_ISL_767987
EPI_ISL_767989
EPI_ISL_767990
EPI_ISL_767991
EPI_ISL_767992
EPI_ISL_767993
EPI_ISL_767994
EPI_ISL_767995
EPI_ISL_767996
EPI_ISL_767997
EPI_ISL_767998
EPI_ISL_767999
EPI_ISL_768000
EPI_ISL_899399
EPI_ISL_899390
EPI_ISL_899391
EPI_ISL_899392
EPI_ISL_899393
EPI_ISL_899394
EPI_ISL_899395
EPI_ISL_899396
EPI_ISL_899397
EPI_ISL_899398
EPI_ISL_899400
EPI_ISL_899401
EPI_ISL_899402
EPI_ISL_899403
EPI_ISL_899404
EPI_ISL_1002250
EPI_ISL_1002239
EPI_ISL_1002240
EPI_ISL_1002241
EPI_ISL_1002242
EPI_ISL_1002243
EPI_ISL_1002244
EPI_ISL_1002245
EPI_ISL_1002246
EPI_ISL_1002247
EPI_ISL_1002248
EPI_ISL_1002249
EPI_ISL_1002251
EPI_ISL_1002252
EPI_ISL_1002253
EPI_ISL_768007
EPI_ISL_768001
EPI_ISL_768002
EPI_ISL_768003
EPI_ISL_768004
EPI_ISL_768005
EPI_ISL_768006
EPI_ISL_768008
EPI_ISL_768009
EPI_ISL_768010
EPI_ISL_768011
EPI_ISL_768012
EPI_ISL_768013
EPI_ISL_768014
EPI_ISL_768015
EPI_ISL_899409
EPI_ISL_899405
EPI_ISL_899406
EPI_ISL_899407
EPI_ISL_899408
EPI_ISL_899410
EPI_ISL_899411
EPI_ISL_899412
EPI_ISL_899413
EPI_ISL_899414
EPI_ISL_899415
EPI_ISL_899416
EPI_ISL_899417
EPI_ISL_899418
EPI_ISL_899419
EPI_ISL_1002254
EPI_ISL_1002255
EPI_ISL_1002256
EPI_ISL_1002257
EPI_ISL_1002258
EPI_ISL_1002259
EPI_ISL_1002260
EPI_ISL_1002261
EPI_ISL_1002262
EPI_ISL_1002263
EPI_ISL_1002264
EPI_ISL_1002265
EPI_ISL_1002266
EPI_ISL_1002267
EPI_ISL_1002268
EPI_ISL_899420
EPI_ISL_899421
EPI_ISL_899422
EPI_ISL_899423
EPI_ISL_899424
EPI_ISL_899425
EPI_ISL_899426
EPI_ISL_899427
EPI_ISL_899428
EPI_ISL_899429
EPI_ISL_899430
EPI_ISL_899431
EPI_ISL_899432
EPI_ISL_899433
EPI_ISL_899434
EPI_ISL_768030
EPI_ISL_768016
EPI_ISL_768017
EPI_ISL_768018
EPI_ISL_768019
EPI_ISL_768020
EPI_ISL_768021
EPI_ISL_768022
EPI_ISL_768023
EPI_ISL_768024
EPI_ISL_768025
EPI_ISL_768026
EPI_ISL_768027
EPI_ISL_768028
EPI_ISL_768029
EPI_ISL_1002269
EPI_ISL_1002270
EPI_ISL_1002271
EPI_ISL_1002272
EPI_ISL_1002273
EPI_ISL_1002274
EPI_ISL_1002275
EPI_ISL_1002276
EPI_ISL_1002277
EPI_ISL_1002278
EPI_ISL_1002279
EPI_ISL_1002280
EPI_ISL_1002281
EPI_ISL_1002282
EPI_ISL_1002283
EPI_ISL_899435
EPI_ISL_899436
EPI_ISL_899437
EPI_ISL_899438
EPI_ISL_899439
EPI_ISL_899440
EPI_ISL_899441
EPI_ISL_899442
EPI_ISL_899443
EPI_ISL_899444
EPI_ISL_899445
EPI_ISL_899446
EPI_ISL_899447
EPI_ISL_899448
EPI_ISL_899449
EPI_ISL_1002296
EPI_ISL_1002293
EPI_ISL_1002284
EPI_ISL_1002285
EPI_ISL_1002286
EPI_ISL_1002287
EPI_ISL_1002288
EPI_ISL_1002289
EPI_ISL_1002290
EPI_ISL_1002291
EPI_ISL_1002292
EPI_ISL_1002294
EPI_ISL_1002295
EPI_ISL_1002297
EPI_ISL_1002298
EPI_ISL_768031
EPI_ISL_768032
EPI_ISL_768033
EPI_ISL_768034
EPI_ISL_768035
EPI_ISL_768036
EPI_ISL_768037
EPI_ISL_768038
EPI_ISL_768039
EPI_ISL_768040
EPI_ISL_768041
EPI_ISL_768042
EPI_ISL_768043
EPI_ISL_768044
EPI_ISL_768045
EPI_ISL_899450
EPI_ISL_899451
EPI_ISL_899452
EPI_ISL_899453
EPI_ISL_899454
EPI_ISL_899455
EPI_ISL_899456
EPI_ISL_899457
EPI_ISL_899458
EPI_ISL_899459
EPI_ISL_899460
EPI_ISL_899461
EPI_ISL_899462
EPI_ISL_899463
EPI_ISL_899464
EPI_ISL_768055
EPI_ISL_768046
EPI_ISL_768047
EPI_ISL_768048
EPI_ISL_768049
EPI_ISL_768050
EPI_ISL_768051
EPI_ISL_768052
EPI_ISL_768053
EPI_ISL_768054
EPI_ISL_768056
EPI_ISL_768057
EPI_ISL_768058
EPI_ISL_768059
EPI_ISL_768060
EPI_ISL_1002299
EPI_ISL_1002300
EPI_ISL_1002301
EPI_ISL_1002302
EPI_ISL_1002303
EPI_ISL_1002304
EPI_ISL_1002305
EPI_ISL_1002306
EPI_ISL_1002307
EPI_ISL_1002308
EPI_ISL_1002309
EPI_ISL_1002310
EPI_ISL_1002311
EPI_ISL_1002312
EPI_ISL_1002313
EPI_ISL_899465
EPI_ISL_899466
EPI_ISL_899467
EPI_ISL_899468
EPI_ISL_899469
EPI_ISL_899470
EPI_ISL_899471
EPI_ISL_899472
EPI_ISL_899473
EPI_ISL_899474
EPI_ISL_899475
EPI_ISL_899476
EPI_ISL_899477
EPI_ISL_899478
EPI_ISL_899479
EPI_ISL_768061
EPI_ISL_768062
EPI_ISL_768063
EPI_ISL_768064
EPI_ISL_768065
EPI_ISL_768066
EPI_ISL_768067
EPI_ISL_768068
EPI_ISL_768069
EPI_ISL_768070
EPI_ISL_768071
EPI_ISL_768072
EPI_ISL_768073
EPI_ISL_1002324
EPI_ISL_1002314
EPI_ISL_1002315
EPI_ISL_1002316
EPI_ISL_1002317
EPI_ISL_1002318
EPI_ISL_1002319
EPI_ISL_1002320
EPI_ISL_1002321
EPI_ISL_1002322
EPI_ISL_1002323
EPI_ISL_1002325
EPI_ISL_1002326
EPI_ISL_899482
EPI_ISL_768075
EPI_ISL_768074
EPI_ISL_1002327
EPI_ISL_1002328
EPI_ISL_899480
EPI_ISL_899481
EPI_ISL_768076
EPI_ISL_1002339
EPI_ISL_1002329
EPI_ISL_1002330
EPI_ISL_1002331
EPI_ISL_1002332
EPI_ISL_1002333
EPI_ISL_1002334
EPI_ISL_1002335
EPI_ISL_1002336
EPI_ISL_1002337
EPI_ISL_1002338
EPI_ISL_1002340
EPI_ISL_1002341
EPI_ISL_1002342
EPI_ISL_1002343
EPI_ISL_768077
EPI_ISL_768078
EPI_ISL_768079
EPI_ISL_768080
EPI_ISL_768081
EPI_ISL_768082
EPI_ISL_768083
EPI_ISL_768084
EPI_ISL_768085
EPI_ISL_768086
EPI_ISL_768087
EPI_ISL_768088
EPI_ISL_768089
EPI_ISL_768090
EPI_ISL_768091
EPI_ISL_899483
EPI_ISL_899484
EPI_ISL_899485
EPI_ISL_899486
EPI_ISL_899487
EPI_ISL_899488
EPI_ISL_899489
EPI_ISL_899490
EPI_ISL_899491
EPI_ISL_899492
EPI_ISL_899493
EPI_ISL_899494
EPI_ISL_899495
EPI_ISL_899496
EPI_ISL_899497
EPI_ISL_1002355
EPI_ISL_1002344
EPI_ISL_1002345
EPI_ISL_1002346
EPI_ISL_1002347
EPI_ISL_1002348
EPI_ISL_1002349
EPI_ISL_1002350
EPI_ISL_1002351
EPI_ISL_1002352
EPI_ISL_1002353
EPI_ISL_1002354
EPI_ISL_1002356
EPI_ISL_1002358
EPI_ISL_768105
EPI_ISL_768108
EPI_ISL_899498
EPI_ISL_899499
EPI_ISL_899500
EPI_ISL_899501
EPI_ISL_899502
EPI_ISL_899503
EPI_ISL_899504
EPI_ISL_899505
EPI_ISL_899506
EPI_ISL_899507
EPI_ISL_899508
EPI_ISL_899509
EPI_ISL_899510
EPI_ISL_899511
EPI_ISL_899512
EPI_ISL_768092
EPI_ISL_768093
EPI_ISL_768094
EPI_ISL_768095
EPI_ISL_768096
EPI_ISL_768097
EPI_ISL_768098
EPI_ISL_768099
EPI_ISL_768100
EPI_ISL_768101
EPI_ISL_768102
EPI_ISL_768103
EPI_ISL_768104
EPI_ISL_768106
EPI_ISL_768107
EPI_ISL_1002359
EPI_ISL_1002360
EPI_ISL_1002361
EPI_ISL_1002362
EPI_ISL_899513
EPI_ISL_1002363
EPI_ISL_899514
EPI_ISL_1002364
EPI_ISL_899516
EPI_ISL_1002365
EPI_ISL_1002366
EPI_ISL_1002367
EPI_ISL_1002368
EPI_ISL_1002369
EPI_ISL_1002370
EPI_ISL_1002371
EPI_ISL_1002372
EPI_ISL_1002373
EPI_ISL_1002374
EPI_ISL_1002375
EPI_ISL_1002376
EPI_ISL_1002377
EPI_ISL_1002378
EPI_ISL_1002379
EPI_ISL_768112
EPI_ISL_768109
EPI_ISL_768110
EPI_ISL_768111
EPI_ISL_768113
EPI_ISL_768114
EPI_ISL_768115
EPI_ISL_768116
EPI_ISL_768117
EPI_ISL_768118
EPI_ISL_768119
EPI_ISL_768120
EPI_ISL_768121
EPI_ISL_768122
EPI_ISL_768123
EPI_ISL_899519
EPI_ISL_899517
EPI_ISL_899518
EPI_ISL_899520
EPI_ISL_899521
EPI_ISL_899522
EPI_ISL_899523
EPI_ISL_899524
EPI_ISL_899525
EPI_ISL_899526
EPI_ISL_899527
EPI_ISL_899528
EPI_ISL_899529
EPI_ISL_899530
EPI_ISL_899531
EPI_ISL_768126
EPI_ISL_1002393
EPI_ISL_768124
EPI_ISL_768125
EPI_ISL_768127
EPI_ISL_768128
EPI_ISL_768129
EPI_ISL_768130
EPI_ISL_768131
EPI_ISL_768132
EPI_ISL_768133
EPI_ISL_1002380
EPI_ISL_1002381
EPI_ISL_1002382
EPI_ISL_1002383
EPI_ISL_1002384
EPI_ISL_1002385
EPI_ISL_1002386
EPI_ISL_1002387
EPI_ISL_1002388
EPI_ISL_1002389
EPI_ISL_1002390
EPI_ISL_1002391
EPI_ISL_899540
EPI_ISL_1002487
EPI_ISL_899532
EPI_ISL_899533
EPI_ISL_899534
EPI_ISL_899535
EPI_ISL_899536
EPI_ISL_899537
EPI_ISL_899538
EPI_ISL_899539
EPI_ISL_768134
EPI_ISL_1002392
EPI_ISL_899541
EPI_ISL_899542
EPI_ISL_899543
EPI_ISL_899544
EPI_ISL_899545
EPI_ISL_899546
EPI_ISL_899547
EPI_ISL_899548
EPI_ISL_899549
EPI_ISL_899550
EPI_ISL_899551
EPI_ISL_899552
EPI_ISL_899553
EPI_ISL_899554
EPI_ISL_899555
EPI_ISL_768135
EPI_ISL_768136
EPI_ISL_768137
EPI_ISL_768138
EPI_ISL_768139
EPI_ISL_768140
EPI_ISL_768141
EPI_ISL_768142
EPI_ISL_768143
EPI_ISL_768144
EPI_ISL_768145
EPI_ISL_1002394
EPI_ISL_1002395
EPI_ISL_1002396
EPI_ISL_1002397
EPI_ISL_1002398
EPI_ISL_1002399
EPI_ISL_1002400
EPI_ISL_1002401
EPI_ISL_1002402
EPI_ISL_1002403
EPI_ISL_768146
EPI_ISL_768147
EPI_ISL_768148
EPI_ISL_768149
EPI_ISL_768150
EPI_ISL_768151
EPI_ISL_768152
EPI_ISL_768153
EPI_ISL_1002404
EPI_ISL_1002405
EPI_ISL_1002406
EPI_ISL_1002407
EPI_ISL_1002408
EPI_ISL_1002409
EPI_ISL_1002410
EPI_ISL_899556
EPI_ISL_899557
EPI_ISL_899558
EPI_ISL_899559
EPI_ISL_899560
EPI_ISL_899561
EPI_ISL_899562
EPI_ISL_899563
EPI_ISL_899564
EPI_ISL_899565
EPI_ISL_899566
EPI_ISL_899567
EPI_ISL_899568
EPI_ISL_899569
EPI_ISL_899570
EPI_ISL_768154
EPI_ISL_768155
EPI_ISL_768156
EPI_ISL_768157
EPI_ISL_768158
EPI_ISL_768159
EPI_ISL_768160
EPI_ISL_768161
EPI_ISL_768162
EPI_ISL_768163
EPI_ISL_768164
EPI_ISL_768165
EPI_ISL_768166
EPI_ISL_768167
EPI_ISL_768168
EPI_ISL_1002411
EPI_ISL_1002412
EPI_ISL_1002413
EPI_ISL_1002414
EPI_ISL_1002415
EPI_ISL_1002416
EPI_ISL_1002417
EPI_ISL_1002418
EPI_ISL_1002419
EPI_ISL_1002420
EPI_ISL_1002421
EPI_ISL_1002422
EPI_ISL_1002423
EPI_ISL_1002424
EPI_ISL_1002425
EPI_ISL_768169
EPI_ISL_899571
EPI_ISL_899572
EPI_ISL_899573
EPI_ISL_899574
EPI_ISL_899575
EPI_ISL_899576
EPI_ISL_899577
EPI_ISL_899578
EPI_ISL_899579
EPI_ISL_899580
EPI_ISL_899581
EPI_ISL_899582
EPI_ISL_899583
EPI_ISL_899584
EPI_ISL_899585
EPI_ISL_768170
EPI_ISL_768171
EPI_ISL_768172
EPI_ISL_768173
EPI_ISL_768174
EPI_ISL_768175
EPI_ISL_768176
EPI_ISL_768177
EPI_ISL_768178
EPI_ISL_768179
EPI_ISL_768180
EPI_ISL_768181
EPI_ISL_768182
EPI_ISL_768183
EPI_ISL_1002426
EPI_ISL_1002427
EPI_ISL_1002428
EPI_ISL_1002429
EPI_ISL_1002430
EPI_ISL_1002431
EPI_ISL_1002432
EPI_ISL_1002433
EPI_ISL_1002434
EPI_ISL_1002435
EPI_ISL_1002436
EPI_ISL_1002437
EPI_ISL_1002438
EPI_ISL_1002439
EPI_ISL_1002440
EPI_ISL_899586
EPI_ISL_899587
EPI_ISL_899588
EPI_ISL_899589
EPI_ISL_899590
EPI_ISL_899591
EPI_ISL_899592
EPI_ISL_899593
EPI_ISL_899594
EPI_ISL_899595
EPI_ISL_899596
EPI_ISL_899597
EPI_ISL_899598
EPI_ISL_899599
EPI_ISL_899600
EPI_ISL_768184
EPI_ISL_768185
EPI_ISL_768186
EPI_ISL_768187
EPI_ISL_768188
EPI_ISL_768189
EPI_ISL_768190
EPI_ISL_768191
EPI_ISL_768192
EPI_ISL_768193
EPI_ISL_768194
EPI_ISL_768195
EPI_ISL_768196
EPI_ISL_768197
EPI_ISL_768198
EPI_ISL_1002443
EPI_ISL_1002441
EPI_ISL_1002442
EPI_ISL_1002444
EPI_ISL_1002445
EPI_ISL_1002446
EPI_ISL_1002447
EPI_ISL_1002448
EPI_ISL_1002449
EPI_ISL_1002450
EPI_ISL_1002451
EPI_ISL_1002452
EPI_ISL_1002453
EPI_ISL_1002454
EPI_ISL_1002455
EPI_ISL_768240
EPI_ISL_768213
EPI_ISL_768199
EPI_ISL_768200
EPI_ISL_768201
EPI_ISL_768202
EPI_ISL_768203
EPI_ISL_768204
EPI_ISL_768205
EPI_ISL_768206
EPI_ISL_768207
EPI_ISL_768208
EPI_ISL_768209
EPI_ISL_768210
EPI_ISL_768211
EPI_ISL_768212
EPI_ISL_899601
EPI_ISL_899602
EPI_ISL_899603
EPI_ISL_899604
EPI_ISL_899605
EPI_ISL_899606
EPI_ISL_899607
EPI_ISL_899608
EPI_ISL_899609
EPI_ISL_899610
EPI_ISL_899611
EPI_ISL_899612
EPI_ISL_899613
EPI_ISL_899614
EPI_ISL_1002456
EPI_ISL_1002457
EPI_ISL_1002458
EPI_ISL_1002459
EPI_ISL_1002460
EPI_ISL_1002461
EPI_ISL_1002462
EPI_ISL_1002463
EPI_ISL_1002464
EPI_ISL_1002465
EPI_ISL_1002466
EPI_ISL_1002467
EPI_ISL_1002468
EPI_ISL_1002469
EPI_ISL_1002470
EPI_ISL_768222
EPI_ISL_768214
EPI_ISL_768241
EPI_ISL_768215
EPI_ISL_768216
EPI_ISL_768217
EPI_ISL_768218
EPI_ISL_768219
EPI_ISL_768220
EPI_ISL_768221
EPI_ISL_768223
EPI_ISL_768224
EPI_ISL_768225
EPI_ISL_768226
EPI_ISL_768227
EPI_ISL_768228
EPI_ISL_899615
EPI_ISL_899616
EPI_ISL_899617
EPI_ISL_899618
EPI_ISL_899619
EPI_ISL_899620
EPI_ISL_899621
EPI_ISL_899622
EPI_ISL_899623
EPI_ISL_899624
EPI_ISL_899625
EPI_ISL_899626
EPI_ISL_899627
EPI_ISL_899628
EPI_ISL_1002471
EPI_ISL_1002472
EPI_ISL_1002473
EPI_ISL_1002474
EPI_ISL_1002475
EPI_ISL_1002476
EPI_ISL_1002477
EPI_ISL_1002478
EPI_ISL_1002479
EPI_ISL_1002480
EPI_ISL_1002481
EPI_ISL_1002482
EPI_ISL_1002483
EPI_ISL_768229
EPI_ISL_768242
EPI_ISL_768230
EPI_ISL_768231
EPI_ISL_768232
EPI_ISL_768233
EPI_ISL_768234
EPI_ISL_768235
EPI_ISL_768236
EPI_ISL_768237
EPI_ISL_768238
EPI_ISL_768239
EPI_ISL_899629
EPI_ISL_899630
EPI_ISL_899631
EPI_ISL_899632
EPI_ISL_899633
EPI_ISL_899634
EPI_ISL_899635
EPI_ISL_899636
EPI_ISL_1002484
EPI_ISL_1002485
EPI_ISL_899637
EPI_ISL_1002486
EPI_ISL_768248
EPI_ISL_768246
EPI_ISL_768247
EPI_ISL_768243
EPI_ISL_768244
EPI_ISL_768245
EPI_ISL_768249
EPI_ISL_768250
EPI_ISL_768251
EPI_ISL_768252
EPI_ISL_768253
EPI_ISL_768254
EPI_ISL_768255
EPI_ISL_768256
EPI_ISL_768257
EPI_ISL_1002488
EPI_ISL_1002489
EPI_ISL_1002490
EPI_ISL_1002491
EPI_ISL_1002492
EPI_ISL_1002493
EPI_ISL_1002494
EPI_ISL_1002495
EPI_ISL_1002496
EPI_ISL_1002497
EPI_ISL_1002498
EPI_ISL_1002499
EPI_ISL_1002500
EPI_ISL_1002501
EPI_ISL_1002502
EPI_ISL_899638
EPI_ISL_899639
EPI_ISL_899640
EPI_ISL_899641
EPI_ISL_899642
EPI_ISL_899643
EPI_ISL_899644
EPI_ISL_899645
EPI_ISL_899646
EPI_ISL_899647
EPI_ISL_899648
EPI_ISL_899649
EPI_ISL_899650
EPI_ISL_899651
EPI_ISL_899652
EPI_ISL_768273
EPI_ISL_768274
EPI_ISL_899653
EPI_ISL_899654
EPI_ISL_899655
EPI_ISL_899656
EPI_ISL_899657
EPI_ISL_899658
EPI_ISL_899659
EPI_ISL_899660
EPI_ISL_899661
EPI_ISL_899662
EPI_ISL_899663
EPI_ISL_899664
EPI_ISL_899665
EPI_ISL_899666
EPI_ISL_899667
EPI_ISL_1002509
EPI_ISL_1002503
EPI_ISL_1002504
EPI_ISL_1002505
EPI_ISL_1002506
EPI_ISL_1002507
EPI_ISL_1002508
EPI_ISL_1002510
EPI_ISL_1002511
EPI_ISL_1002512
EPI_ISL_1002513
EPI_ISL_1002514
EPI_ISL_1002515
EPI_ISL_1002516
EPI_ISL_1002517
EPI_ISL_768258
EPI_ISL_768259
EPI_ISL_768260
EPI_ISL_768261
EPI_ISL_768262
EPI_ISL_768263
EPI_ISL_768264
EPI_ISL_768265
EPI_ISL_768266
EPI_ISL_768267
EPI_ISL_768268
EPI_ISL_768269
EPI_ISL_768270
EPI_ISL_768271
EPI_ISL_768272
EPI_ISL_768277
EPI_ISL_768275
EPI_ISL_768276
EPI_ISL_899677
EPI_ISL_899678
EPI_ISL_899668
EPI_ISL_899669
EPI_ISL_899670
EPI_ISL_899671
EPI_ISL_899672
EPI_ISL_899673
EPI_ISL_899674
EPI_ISL_899675
EPI_ISL_899676
EPI_ISL_899679
EPI_ISL_899680
EPI_ISL_899681
EPI_ISL_899682
EPI_ISL_1002524
EPI_ISL_1002525
EPI_ISL_1002518
EPI_ISL_1002519
EPI_ISL_1002520
EPI_ISL_1002521
EPI_ISL_1002522
EPI_ISL_1002523
EPI_ISL_1002526
EPI_ISL_1002527
EPI_ISL_1002528
EPI_ISL_1002529
EPI_ISL_1002530
EPI_ISL_1002531
EPI_ISL_1002532
EPI_ISL_768302
EPI_ISL_768278
EPI_ISL_768279
EPI_ISL_768280
EPI_ISL_768281
EPI_ISL_768282
EPI_ISL_768283
EPI_ISL_768284
EPI_ISL_768285
EPI_ISL_768286
EPI_ISL_768287
EPI_ISL_768288
EPI_ISL_768289
EPI_ISL_768290
EPI_ISL_768291
EPI_ISL_768292
EPI_ISL_899683
EPI_ISL_899684
EPI_ISL_899685
EPI_ISL_899686
EPI_ISL_899687
EPI_ISL_899688
EPI_ISL_899689
EPI_ISL_899690
EPI_ISL_899691
EPI_ISL_899692
EPI_ISL_899693
EPI_ISL_899694
EPI_ISL_899695
EPI_ISL_1002533
EPI_ISL_1002534
EPI_ISL_1002535
EPI_ISL_1002536
EPI_ISL_1002537
EPI_ISL_899696
EPI_ISL_899697
EPI_ISL_768293
EPI_ISL_768294
EPI_ISL_768295
EPI_ISL_768296
EPI_ISL_768297
EPI_ISL_768298
EPI_ISL_768299
EPI_ISL_899698
EPI_ISL_768300
EPI_ISL_899699
EPI_ISL_899700
EPI_ISL_768301
EPI_ISL_899701
EPI_ISL_1002538
EPI_ISL_1002539
EPI_ISL_1002540
EPI_ISL_1002541
EPI_ISL_1002542
EPI_ISL_1002543
EPI_ISL_1002544
EPI_ISL_1002545
EPI_ISL_1002546
EPI_ISL_899703
EPI_ISL_899714
EPI_ISL_899702
EPI_ISL_899704
EPI_ISL_899705
EPI_ISL_899706
EPI_ISL_899707
EPI_ISL_899708
EPI_ISL_899709
EPI_ISL_899710
EPI_ISL_899712
EPI_ISL_899713
EPI_ISL_768304
EPI_ISL_1002547
EPI_ISL_768303
EPI_ISL_768305
EPI_ISL_768306
EPI_ISL_768307
EPI_ISL_768308
EPI_ISL_768309
EPI_ISL_768310
EPI_ISL_768311
EPI_ISL_768312
EPI_ISL_768313
EPI_ISL_768314
EPI_ISL_768315
EPI_ISL_768316
EPI_ISL_768317
EPI_ISL_768318
EPI_ISL_768319
EPI_ISL_768320
EPI_ISL_768321
EPI_ISL_768322
EPI_ISL_768323
EPI_ISL_1002551
EPI_ISL_1002548
EPI_ISL_1002549
EPI_ISL_1002550
EPI_ISL_1002552
EPI_ISL_1002553
EPI_ISL_1002554
EPI_ISL_1002555
EPI_ISL_1002556
EPI_ISL_899715
EPI_ISL_899716
EPI_ISL_899717
EPI_ISL_899718
EPI_ISL_899719
EPI_ISL_899720
EPI_ISL_899721
EPI_ISL_899722
EPI_ISL_899723
EPI_ISL_899724
EPI_ISL_899725
EPI_ISL_1002557
EPI_ISL_1002558
EPI_ISL_1002559
EPI_ISL_1002560
EPI_ISL_1002561
EPI_ISL_1002562
EPI_ISL_1002563
EPI_ISL_1002564
EPI_ISL_1002565
EPI_ISL_1002566
EPI_ISL_899726
EPI_ISL_899727
EPI_ISL_899728
EPI_ISL_899729
EPI_ISL_899730
EPI_ISL_899731
EPI_ISL_899732
EPI_ISL_899733
EPI_ISL_899734
EPI_ISL_899735
EPI_ISL_899736
EPI_ISL_1002567
EPI_ISL_1002568
EPI_ISL_1002569
EPI_ISL_1002570
EPI_ISL_1002571
EPI_ISL_1002572
EPI_ISL_1002573
EPI_ISL_1002574
EPI_ISL_1002575
EPI_ISL_1002576
EPI_ISL_1002577
EPI_ISL_1002578
EPI_ISL_1002579
EPI_ISL_1002580
EPI_ISL_1002581
EPI_ISL_1002582
EPI_ISL_1002583
EPI_ISL_899737
EPI_ISL_899738
EPI_ISL_899739
EPI_ISL_899740
EPI_ISL_899741
EPI_ISL_899742
EPI_ISL_899743
EPI_ISL_899744
EPI_ISL_899745
EPI_ISL_899746
EPI_ISL_899747
EPI_ISL_899748
EPI_ISL_899749
EPI_ISL_899750
EPI_ISL_899751
EPI_ISL_1002597
EPI_ISL_1002584
EPI_ISL_1002585
EPI_ISL_1002586
EPI_ISL_1002587
EPI_ISL_1002588
EPI_ISL_1002589
EPI_ISL_1002590
EPI_ISL_1002591
EPI_ISL_1002592
EPI_ISL_1002593
EPI_ISL_1002594
EPI_ISL_1002595
EPI_ISL_1002596
EPI_ISL_1002598
EPI_ISL_899767
EPI_ISL_899768
EPI_ISL_899769
EPI_ISL_899770
EPI_ISL_899771
EPI_ISL_899772
EPI_ISL_899773
EPI_ISL_899774
EPI_ISL_899775
EPI_ISL_899776
EPI_ISL_899777
EPI_ISL_899778
EPI_ISL_899779
EPI_ISL_899780
EPI_ISL_899781
EPI_ISL_1002599
EPI_ISL_1002600
EPI_ISL_1002601
EPI_ISL_1002602
EPI_ISL_1002603
EPI_ISL_1002604
EPI_ISL_1002605
EPI_ISL_1002606
EPI_ISL_1002607
EPI_ISL_1002608
EPI_ISL_1002609
EPI_ISL_1002610
EPI_ISL_1002611
EPI_ISL_1002612
EPI_ISL_1002613
EPI_ISL_899782
EPI_ISL_899783
EPI_ISL_899784
EPI_ISL_899785
EPI_ISL_899786
EPI_ISL_899787
EPI_ISL_899788
EPI_ISL_899789
EPI_ISL_899790
EPI_ISL_899791
EPI_ISL_899792
EPI_ISL_899793
EPI_ISL_899794
EPI_ISL_899795
EPI_ISL_899796
EPI_ISL_1002614
EPI_ISL_1002615
EPI_ISL_1002616
EPI_ISL_1002617
EPI_ISL_1002618
EPI_ISL_1002619
EPI_ISL_1002620
EPI_ISL_1002621
EPI_ISL_1002622
EPI_ISL_1002623
EPI_ISL_1002624
EPI_ISL_1002625
EPI_ISL_1002626
EPI_ISL_1002627
EPI_ISL_1002628
EPI_ISL_1002629
EPI_ISL_1002630
EPI_ISL_1002631
EPI_ISL_899797
EPI_ISL_899798
EPI_ISL_899799
EPI_ISL_1002632
EPI_ISL_899800
EPI_ISL_899752
EPI_ISL_899753
EPI_ISL_899754
EPI_ISL_899755
EPI_ISL_899756
EPI_ISL_899757
EPI_ISL_899758
EPI_ISL_899759
EPI_ISL_899760
EPI_ISL_899761
EPI_ISL_899762
EPI_ISL_899763
EPI_ISL_899764
EPI_ISL_899765
EPI_ISL_899766
EPI_ISL_899806
EPI_ISL_899801
EPI_ISL_899802
EPI_ISL_899803
EPI_ISL_899804
EPI_ISL_899805
EPI_ISL_899807
EPI_ISL_899808
EPI_ISL_899809
EPI_ISL_899810
EPI_ISL_899811
EPI_ISL_899812
EPI_ISL_899813
EPI_ISL_899814
EPI_ISL_899815
EPI_ISL_1002633
EPI_ISL_1002634
EPI_ISL_1002635
EPI_ISL_1002636
EPI_ISL_1002637
EPI_ISL_1002638
EPI_ISL_1002639
EPI_ISL_1002640
EPI_ISL_1002641
EPI_ISL_1002642
EPI_ISL_1002643
EPI_ISL_1002644
EPI_ISL_1002645
EPI_ISL_1002646
EPI_ISL_1002647
EPI_ISL_1002663
EPI_ISL_899816
EPI_ISL_899817
EPI_ISL_899818
EPI_ISL_899819
EPI_ISL_899820
EPI_ISL_899821
EPI_ISL_899822
EPI_ISL_899823
EPI_ISL_899824
EPI_ISL_899825
EPI_ISL_899826
EPI_ISL_899827
EPI_ISL_899828
EPI_ISL_899829
EPI_ISL_899830
EPI_ISL_1002648
EPI_ISL_1002649
EPI_ISL_1002650
EPI_ISL_1002651
EPI_ISL_1002652
EPI_ISL_1002653
EPI_ISL_1002654
EPI_ISL_1002655
EPI_ISL_1002656
EPI_ISL_1002657
EPI_ISL_1002658
EPI_ISL_1002659
EPI_ISL_1002660
EPI_ISL_1002661
EPI_ISL_1002662
EPI_ISL_1002664
EPI_ISL_1002665
EPI_ISL_1002666
EPI_ISL_899831
EPI_ISL_899832
EPI_ISL_899833
EPI_ISL_899834
EPI_ISL_899835
EPI_ISL_899836
EPI_ISL_899837
EPI_ISL_899838
EPI_ISL_899839
EPI_ISL_899840
EPI_ISL_1002667
EPI_ISL_1002668
EPI_ISL_899841
EPI_ISL_899853
EPI_ISL_899842
EPI_ISL_899843
EPI_ISL_899844
EPI_ISL_899845
EPI_ISL_899846
EPI_ISL_899847
EPI_ISL_899848
EPI_ISL_899849
EPI_ISL_899850
EPI_ISL_899851
EPI_ISL_899852
EPI_ISL_899854
EPI_ISL_899855
EPI_ISL_899856
EPI_ISL_1002669
EPI_ISL_1002670
EPI_ISL_1002671
EPI_ISL_1002672
EPI_ISL_1002673
EPI_ISL_1002674
EPI_ISL_1002675
EPI_ISL_1002676
EPI_ISL_1002677
EPI_ISL_1002678
EPI_ISL_1002679
EPI_ISL_1002680
EPI_ISL_1002681
EPI_ISL_1002682
EPI_ISL_1002683
EPI_ISL_899872
EPI_ISL_899867
EPI_ISL_899857
EPI_ISL_899858
EPI_ISL_899859
EPI_ISL_899860
EPI_ISL_899861
EPI_ISL_899862
EPI_ISL_899863
EPI_ISL_899864
EPI_ISL_899865
EPI_ISL_899866
EPI_ISL_899868
EPI_ISL_899869
EPI_ISL_899870
EPI_ISL_899871
EPI_ISL_1002684
EPI_ISL_1002685
EPI_ISL_1002686
EPI_ISL_1002687
EPI_ISL_1002688
EPI_ISL_1002689
EPI_ISL_1002690
EPI_ISL_1002691
EPI_ISL_1002692
EPI_ISL_1002693
EPI_ISL_1002694
EPI_ISL_1002695
EPI_ISL_1002696
EPI_ISL_899873
EPI_ISL_1002697
EPI_ISL_899874
EPI_ISL_899875
EPI_ISL_1002698
EPI_ISL_1002699
EPI_ISL_899876
EPI_ISL_1002700
EPI_ISL_1002701
EPI_ISL_1002702
EPI_ISL_1002703
EPI_ISL_1002704
EPI_ISL_1002705
EPI_ISL_1002706
EPI_ISL_1002707
EPI_ISL_1002708
EPI_ISL_1002709
EPI_ISL_1002711
EPI_ISL_1002712
EPI_ISL_1002713
EPI_ISL_1002714
EPI_ISL_1002715
EPI_ISL_899877
EPI_ISL_899878
EPI_ISL_899879
EPI_ISL_899880
EPI_ISL_899881
EPI_ISL_899882
EPI_ISL_899883
EPI_ISL_899884
EPI_ISL_899885
EPI_ISL_899886
EPI_ISL_899887
EPI_ISL_899888
EPI_ISL_899933
EPI_ISL_899894
EPI_ISL_899895
EPI_ISL_899889
EPI_ISL_899890
EPI_ISL_899891
EPI_ISL_899892
EPI_ISL_899893
EPI_ISL_899896
EPI_ISL_899897
EPI_ISL_899898
EPI_ISL_899899
EPI_ISL_899900
EPI_ISL_899901
EPI_ISL_899902
EPI_ISL_899903
EPI_ISL_1002716
EPI_ISL_1002717
EPI_ISL_1002718
EPI_ISL_1002719
EPI_ISL_1002720
EPI_ISL_1002721
EPI_ISL_1002722
EPI_ISL_1002723
EPI_ISL_1002724
EPI_ISL_1002725
EPI_ISL_1002726
EPI_ISL_1002727
EPI_ISL_1002728
EPI_ISL_1002729
EPI_ISL_1002730
EPI_ISL_899909
EPI_ISL_899910
EPI_ISL_899904
EPI_ISL_899905
EPI_ISL_899906
EPI_ISL_899907
EPI_ISL_899908
EPI_ISL_899911
EPI_ISL_899912
EPI_ISL_899913
EPI_ISL_899914
EPI_ISL_899915
EPI_ISL_899916
EPI_ISL_899917
EPI_ISL_899918
EPI_ISL_1002731
EPI_ISL_1002732
EPI_ISL_1002733
EPI_ISL_1002734
EPI_ISL_1002735
EPI_ISL_1002736
EPI_ISL_1002737
EPI_ISL_1002738
EPI_ISL_1002739
EPI_ISL_1002740
EPI_ISL_1002741
EPI_ISL_1002742
EPI_ISL_1002743
EPI_ISL_1002744
EPI_ISL_1002745
EPI_ISL_899919
EPI_ISL_899920
EPI_ISL_899921
EPI_ISL_899922
EPI_ISL_899923
EPI_ISL_899924
EPI_ISL_899925
EPI_ISL_899926
EPI_ISL_899927
EPI_ISL_899928
EPI_ISL_899929
EPI_ISL_899930
EPI_ISL_1002746
EPI_ISL_1002747
EPI_ISL_1002748
EPI_ISL_1002749
EPI_ISL_1002750
EPI_ISL_1002751
EPI_ISL_1002752
EPI_ISL_1002753
EPI_ISL_1002754
EPI_ISL_1002755
EPI_ISL_1002756
EPI_ISL_899931
EPI_ISL_899932
EPI_ISL_1002757
EPI_ISL_899934
EPI_ISL_899935
EPI_ISL_899936
EPI_ISL_899937
EPI_ISL_899938
EPI_ISL_899939
EPI_ISL_899940
EPI_ISL_899941
EPI_ISL_899942
EPI_ISL_899943
EPI_ISL_899944
EPI_ISL_899945
EPI_ISL_899946
EPI_ISL_899947
EPI_ISL_899948
EPI_ISL_1002758
EPI_ISL_1002759
EPI_ISL_1002760
EPI_ISL_1002761
EPI_ISL_1002762
EPI_ISL_1002763
EPI_ISL_1002764
EPI_ISL_1002765
EPI_ISL_1002766
EPI_ISL_1002767
EPI_ISL_1002768
EPI_ISL_1002769
EPI_ISL_1002770
EPI_ISL_1002771
EPI_ISL_1002772
EPI_ISL_899949
EPI_ISL_737395
EPI_ISL_1002773
EPI_ISL_1002774
EPI_ISL_1002775
EPI_ISL_1002776
EPI_ISL_1002777
EPI_ISL_1002778
EPI_ISL_1002779
EPI_ISL_1002780
EPI_ISL_1002781
EPI_ISL_1002782
EPI_ISL_1002783
EPI_ISL_1002784
EPI_ISL_1002785
EPI_ISL_1002786
EPI_ISL_1002787
EPI_ISL_899950
EPI_ISL_899951
EPI_ISL_899952
EPI_ISL_899953
EPI_ISL_899954
EPI_ISL_899955
EPI_ISL_899956
EPI_ISL_899957
EPI_ISL_899958
EPI_ISL_899959
EPI_ISL_899960
EPI_ISL_899961
EPI_ISL_899962
EPI_ISL_899963
EPI_ISL_899964
EPI_ISL_737396
EPI_ISL_737397
EPI_ISL_737398
EPI_ISL_737399
EPI_ISL_737401
EPI_ISL_737402
EPI_ISL_737403
EPI_ISL_737405
EPI_ISL_737406
EPI_ISL_737407
EPI_ISL_737409
EPI_ISL_1002788
EPI_ISL_1002789
EPI_ISL_1002790
EPI_ISL_1002791
EPI_ISL_1002792
EPI_ISL_1002793
EPI_ISL_1002794
EPI_ISL_1002795
EPI_ISL_1002796
EPI_ISL_1002797
EPI_ISL_1002798
EPI_ISL_899965
EPI_ISL_899966
EPI_ISL_899967
EPI_ISL_899968
EPI_ISL_899969
EPI_ISL_899970
EPI_ISL_899971
EPI_ISL_899972
EPI_ISL_899973
EPI_ISL_899974
EPI_ISL_899975
EPI_ISL_737411
EPI_ISL_737413
EPI_ISL_737414
EPI_ISL_737415
EPI_ISL_737416
EPI_ISL_1002799
EPI_ISL_737417
EPI_ISL_899976
EPI_ISL_899980
EPI_ISL_899977
EPI_ISL_899978
EPI_ISL_899979
EPI_ISL_899981
EPI_ISL_899982
EPI_ISL_899983
EPI_ISL_899984
EPI_ISL_899985
EPI_ISL_899986
EPI_ISL_899987
EPI_ISL_899988
EPI_ISL_899989
EPI_ISL_899990
EPI_ISL_899991
EPI_ISL_1002800
EPI_ISL_1002801
EPI_ISL_1002802
EPI_ISL_1002803
EPI_ISL_1002804
EPI_ISL_1002805
EPI_ISL_1002806
EPI_ISL_1002807
EPI_ISL_1002808
EPI_ISL_1002809
EPI_ISL_1002810
EPI_ISL_1002811
EPI_ISL_1002812
EPI_ISL_1002813
EPI_ISL_1002814
EPI_ISL_737423
EPI_ISL_737418
EPI_ISL_737419
EPI_ISL_737421
EPI_ISL_737422
EPI_ISL_737424
EPI_ISL_737425
EPI_ISL_737428
EPI_ISL_737429
EPI_ISL_737430
EPI_ISL_737431
EPI_ISL_737432
EPI_ISL_1002815
EPI_ISL_1002816
EPI_ISL_1002817
EPI_ISL_1002818
EPI_ISL_1002819
EPI_ISL_1002820
EPI_ISL_1002821
EPI_ISL_1002822
EPI_ISL_1002823
EPI_ISL_1002824
EPI_ISL_1002825
EPI_ISL_1002826
EPI_ISL_1002827
EPI_ISL_737433
EPI_ISL_737434
EPI_ISL_737435
EPI_ISL_737436
EPI_ISL_737437
EPI_ISL_737439
EPI_ISL_737440
EPI_ISL_737441
EPI_ISL_737442
EPI_ISL_737443
EPI_ISL_1002828
EPI_ISL_899992
EPI_ISL_899993
EPI_ISL_899994
EPI_ISL_899995
EPI_ISL_899996
EPI_ISL_899997
EPI_ISL_899998
EPI_ISL_899999
EPI_ISL_900000
EPI_ISL_900001
EPI_ISL_900002
EPI_ISL_900003
EPI_ISL_900004
EPI_ISL_900006
EPI_ISL_900005
EPI_ISL_1002829
EPI_ISL_1002830
EPI_ISL_737445
EPI_ISL_1002831
EPI_ISL_737446
EPI_ISL_737447
EPI_ISL_737448
EPI_ISL_737449
EPI_ISL_737450
EPI_ISL_737451
EPI_ISL_737454
EPI_ISL_737455
EPI_ISL_737456
EPI_ISL_737457
EPI_ISL_737458
EPI_ISL_737459
EPI_ISL_737460
EPI_ISL_737461
EPI_ISL_1002845
EPI_ISL_1002833
EPI_ISL_1002846
EPI_ISL_1002832
EPI_ISL_1002834
EPI_ISL_1002835
EPI_ISL_1002836
EPI_ISL_1002837
EPI_ISL_1002838
EPI_ISL_1002839
EPI_ISL_1002840
EPI_ISL_1002841
EPI_ISL_1002842
EPI_ISL_1002843
EPI_ISL_1002844
EPI_ISL_900007
EPI_ISL_900008
EPI_ISL_900009
EPI_ISL_900010
EPI_ISL_900011
EPI_ISL_900012
EPI_ISL_900013
EPI_ISL_900014
EPI_ISL_900015
EPI_ISL_900016
EPI_ISL_900017
EPI_ISL_900018
EPI_ISL_900019
EPI_ISL_900020
EPI_ISL_900021
EPI_ISL_737462
EPI_ISL_737463
EPI_ISL_737464
EPI_ISL_900022
EPI_ISL_900023
EPI_ISL_900024
EPI_ISL_1002847
EPI_ISL_1002848
EPI_ISL_900025
EPI_ISL_737466
EPI_ISL_737467
EPI_ISL_737468
EPI_ISL_737469
EPI_ISL_737470
EPI_ISL_737471
EPI_ISL_737472
EPI_ISL_737473
EPI_ISL_737475
EPI_ISL_737477
EPI_ISL_737478
EPI_ISL_737479
EPI_ISL_737480
EPI_ISL_1002849
EPI_ISL_1002850
EPI_ISL_1002851
EPI_ISL_1002852
EPI_ISL_1002853
EPI_ISL_1002854
EPI_ISL_1002855
EPI_ISL_1002856
EPI_ISL_1002857
EPI_ISL_1002858
EPI_ISL_1002859
EPI_ISL_1002860
EPI_ISL_1002861
EPI_ISL_1002862
EPI_ISL_1002863
EPI_ISL_900026
EPI_ISL_900027
EPI_ISL_900028
EPI_ISL_900029
EPI_ISL_900030
EPI_ISL_900031
EPI_ISL_900032
EPI_ISL_900033
EPI_ISL_900034
EPI_ISL_900035
EPI_ISL_900036
EPI_ISL_900037
EPI_ISL_900038
EPI_ISL_900039
EPI_ISL_900040
EPI_ISL_1002873
EPI_ISL_1002868
EPI_ISL_1002869
EPI_ISL_1002864
EPI_ISL_1002865
EPI_ISL_1002866
EPI_ISL_1002867
EPI_ISL_1002870
EPI_ISL_1002871
EPI_ISL_1002872
EPI_ISL_1002874
EPI_ISL_1002875
EPI_ISL_1002876
EPI_ISL_1002877
EPI_ISL_1002878
EPI_ISL_737481
EPI_ISL_737482
EPI_ISL_737483
EPI_ISL_737484
EPI_ISL_737485
EPI_ISL_737486
EPI_ISL_737488
EPI_ISL_737491
EPI_ISL_737492
EPI_ISL_737495
EPI_ISL_900041
EPI_ISL_900042
EPI_ISL_900043
EPI_ISL_900044
EPI_ISL_900045
EPI_ISL_900046
EPI_ISL_900047
EPI_ISL_900048
EPI_ISL_900049
EPI_ISL_900050
EPI_ISL_900051
EPI_ISL_900052
EPI_ISL_900053
EPI_ISL_1002879
EPI_ISL_1002880
EPI_ISL_1002881
EPI_ISL_1002882
EPI_ISL_1002883
EPI_ISL_1002884
EPI_ISL_1002885
EPI_ISL_1002886
EPI_ISL_1002887
EPI_ISL_1002888
EPI_ISL_1002889
EPI_ISL_1002890
EPI_ISL_1002891
EPI_ISL_1002892
EPI_ISL_1002893
EPI_ISL_737496
EPI_ISL_737497
EPI_ISL_737498
EPI_ISL_737500
EPI_ISL_737501
EPI_ISL_737502
EPI_ISL_737503
EPI_ISL_737504
EPI_ISL_737505
EPI_ISL_737506
EPI_ISL_737507
EPI_ISL_737508
EPI_ISL_737509
EPI_ISL_737510
EPI_ISL_1002907
EPI_ISL_1002894
EPI_ISL_1002895
EPI_ISL_1002896
EPI_ISL_1002897
EPI_ISL_1002898
EPI_ISL_1002899
EPI_ISL_1002900
EPI_ISL_1002901
EPI_ISL_1002902
EPI_ISL_1002903
EPI_ISL_1002904
EPI_ISL_1002905
EPI_ISL_1002906
EPI_ISL_1002908
EPI_ISL_737511
EPI_ISL_737512
EPI_ISL_737513
EPI_ISL_737514
EPI_ISL_737515
EPI_ISL_737517
EPI_ISL_737518
EPI_ISL_737519
EPI_ISL_737520
EPI_ISL_737521
EPI_ISL_737522
EPI_ISL_737523
EPI_ISL_737524
EPI_ISL_737525
EPI_ISL_1002909
EPI_ISL_1002910
EPI_ISL_1002911
EPI_ISL_1002912
EPI_ISL_1002913
EPI_ISL_1002914
EPI_ISL_1002915
EPI_ISL_1002916
EPI_ISL_1002917
EPI_ISL_1002918
EPI_ISL_1002919
EPI_ISL_1002920
EPI_ISL_1002921
EPI_ISL_1002922
EPI_ISL_1002923
EPI_ISL_737526
EPI_ISL_737527
EPI_ISL_737530
EPI_ISL_737531
EPI_ISL_737532
EPI_ISL_737533
EPI_ISL_737534
EPI_ISL_737535
EPI_ISL_737536
EPI_ISL_737537
EPI_ISL_737538
EPI_ISL_737539
EPI_ISL_1002939
EPI_ISL_1002924
EPI_ISL_1002925
EPI_ISL_1002926
EPI_ISL_1002927
EPI_ISL_1002928
EPI_ISL_1002929
EPI_ISL_1002930
EPI_ISL_1002931
EPI_ISL_1002932
EPI_ISL_1002933
EPI_ISL_1002934
EPI_ISL_1002935
EPI_ISL_1002936
EPI_ISL_1002937
EPI_ISL_1002938
EPI_ISL_1002940
EPI_ISL_1002941
EPI_ISL_1002942
EPI_ISL_737541
EPI_ISL_737542
EPI_ISL_737543
EPI_ISL_737544
EPI_ISL_737545
EPI_ISL_737546
EPI_ISL_737547
EPI_ISL_737548
EPI_ISL_1002943
EPI_ISL_737549
EPI_ISL_737550
EPI_ISL_737554
EPI_ISL_737556
EPI_ISL_737557
EPI_ISL_1002950
EPI_ISL_1002944
EPI_ISL_1002945
EPI_ISL_1002946
EPI_ISL_1002947
EPI_ISL_1002948
EPI_ISL_1002949
EPI_ISL_1002951
EPI_ISL_1002952
EPI_ISL_737558
EPI_ISL_737559
EPI_ISL_737560
EPI_ISL_737564
EPI_ISL_737565
EPI_ISL_737566
EPI_ISL_737567
EPI_ISL_737568
EPI_ISL_737569
EPI_ISL_737570
EPI_ISL_737571
EPI_ISL_1002953
EPI_ISL_1002954
EPI_ISL_1002955
EPI_ISL_1002956
EPI_ISL_1002957
EPI_ISL_1002958
EPI_ISL_1002959
EPI_ISL_1002971
EPI_ISL_1002960
EPI_ISL_1002961
EPI_ISL_1002962
EPI_ISL_1002963
EPI_ISL_1002964
EPI_ISL_1002965
EPI_ISL_1002966
EPI_ISL_1002967
EPI_ISL_1002968
EPI_ISL_1002969
EPI_ISL_1002970
EPI_ISL_1002972
EPI_ISL_1002973
EPI_ISL_1002974
EPI_ISL_737574
EPI_ISL_737575
EPI_ISL_737576
EPI_ISL_737578
EPI_ISL_737579
EPI_ISL_737580
EPI_ISL_737581
EPI_ISL_737582
EPI_ISL_737583
EPI_ISL_737584
EPI_ISL_737585
EPI_ISL_737586
EPI_ISL_737587
EPI_ISL_1002975
EPI_ISL_1002976
EPI_ISL_1002977
EPI_ISL_1002978
EPI_ISL_1002979
EPI_ISL_1002980
EPI_ISL_1002981
EPI_ISL_1002982
EPI_ISL_1002983
EPI_ISL_1002984
EPI_ISL_1002985
EPI_ISL_1002986
EPI_ISL_1002987
EPI_ISL_1002988
EPI_ISL_1002989
EPI_ISL_737589
EPI_ISL_737590
EPI_ISL_737591
EPI_ISL_737594
EPI_ISL_737596
EPI_ISL_1003005
EPI_ISL_1003006
EPI_ISL_1003007
EPI_ISL_1002990
EPI_ISL_1002991
EPI_ISL_1002992
EPI_ISL_1002993
EPI_ISL_1002994
EPI_ISL_1002995
EPI_ISL_1002996
EPI_ISL_1002997
EPI_ISL_1002998
EPI_ISL_1002999
EPI_ISL_1003000
EPI_ISL_1003001
EPI_ISL_1003002
EPI_ISL_1003003
EPI_ISL_1003004
EPI_ISL_737614
EPI_ISL_737600
EPI_ISL_1003008
EPI_ISL_737601
EPI_ISL_1003009
EPI_ISL_1003010
EPI_ISL_1003011
EPI_ISL_1003012
EPI_ISL_737603
EPI_ISL_737604
EPI_ISL_737613
EPI_ISL_737606
EPI_ISL_737610
EPI_ISL_737611
EPI_ISL_737612
EPI_ISL_737615
EPI_ISL_737616
EPI_ISL_737617
EPI_ISL_737619
EPI_ISL_1003013
EPI_ISL_1003014
EPI_ISL_1003015
EPI_ISL_1003016
EPI_ISL_1003017
EPI_ISL_1003018
EPI_ISL_1003019
EPI_ISL_1003020
EPI_ISL_1003021
EPI_ISL_1003022
EPI_ISL_1003023
EPI_ISL_1003024
EPI_ISL_1003025
EPI_ISL_1003026
EPI_ISL_1003027
EPI_ISL_1003028
EPI_ISL_1003029
EPI_ISL_1003030
EPI_ISL_1003031
EPI_ISL_1003032
EPI_ISL_1003033
EPI_ISL_1003034
EPI_ISL_1003035
EPI_ISL_1003036
EPI_ISL_1003037
EPI_ISL_1003038
EPI_ISL_1003039
EPI_ISL_1003040
EPI_ISL_1003041
EPI_ISL_1003042
EPI_ISL_737620
EPI_ISL_737623
EPI_ISL_737624
EPI_ISL_737625
EPI_ISL_737626
EPI_ISL_737627
EPI_ISL_737631
EPI_ISL_737632
EPI_ISL_737633
EPI_ISL_737634
EPI_ISL_1003043
EPI_ISL_1003044
EPI_ISL_1003045
EPI_ISL_1003046
EPI_ISL_1003047
EPI_ISL_1003048
EPI_ISL_1003049
EPI_ISL_1003050
EPI_ISL_1003051
EPI_ISL_1003052
EPI_ISL_1003053
EPI_ISL_1003054
EPI_ISL_1003055
EPI_ISL_1003056
EPI_ISL_1003057
EPI_ISL_737635
EPI_ISL_737642
EPI_ISL_737644
EPI_ISL_737647
EPI_ISL_737649
EPI_ISL_1003058
EPI_ISL_1003059
EPI_ISL_1003060
EPI_ISL_1003061
EPI_ISL_1003062
EPI_ISL_1003063
EPI_ISL_1003064
EPI_ISL_1003065
EPI_ISL_1003066
EPI_ISL_1003067
EPI_ISL_737650
EPI_ISL_737651
EPI_ISL_737652
EPI_ISL_737653
EPI_ISL_737654
EPI_ISL_737655
EPI_ISL_737658
EPI_ISL_737659
EPI_ISL_1003070
EPI_ISL_1003068
EPI_ISL_1003069
EPI_ISL_737662
EPI_ISL_737663
EPI_ISL_737664
EPI_ISL_737665
EPI_ISL_737670
EPI_ISL_737671
EPI_ISL_737672
EPI_ISL_737673
EPI_ISL_737674
EPI_ISL_1003071
EPI_ISL_1003072
EPI_ISL_1003073
EPI_ISL_1003074
EPI_ISL_1003075
EPI_ISL_1003076
EPI_ISL_1003077
EPI_ISL_1003078
EPI_ISL_1003079
EPI_ISL_1003080
EPI_ISL_1003081
EPI_ISL_1003082
EPI_ISL_1003083
EPI_ISL_1003084
EPI_ISL_1003085
EPI_ISL_1003086
EPI_ISL_1003087
EPI_ISL_1003088
EPI_ISL_1003089
EPI_ISL_1003090
EPI_ISL_1003091
EPI_ISL_1003092
EPI_ISL_1003093
EPI_ISL_1003094
EPI_ISL_1003095
EPI_ISL_737675
EPI_ISL_737676
EPI_ISL_737677
EPI_ISL_737678
EPI_ISL_1003096
EPI_ISL_1003097
EPI_ISL_1003098
EPI_ISL_1003099
EPI_ISL_1003100
EPI_ISL_1003101
EPI_ISL_1003102
EPI_ISL_1003103
EPI_ISL_1003104
EPI_ISL_1003105
EPI_ISL_1003106
EPI_ISL_1003107
EPI_ISL_1003108
EPI_ISL_1003109
EPI_ISL_1003110
EPI_ISL_1003111
EPI_ISL_1003112
EPI_ISL_1003113
EPI_ISL_1003114
EPI_ISL_1003115
EPI_ISL_1003116
EPI_ISL_1003117
EPI_ISL_1003118
EPI_ISL_1003119
EPI_ISL_1003120
EPI_ISL_1003121
EPI_ISL_1003122
EPI_ISL_1003123
EPI_ISL_1003124
EPI_ISL_1003125
EPI_ISL_1003126
EPI_ISL_1003127
EPI_ISL_1003128
EPI_ISL_1003129
EPI_ISL_1003130
EPI_ISL_1003131
EPI_ISL_737708
EPI_ISL_737709
EPI_ISL_1003132
EPI_ISL_1003133
EPI_ISL_1003134
EPI_ISL_1003135
EPI_ISL_1003136
EPI_ISL_1003137
EPI_ISL_1003138
EPI_ISL_1003139
EPI_ISL_1003140
EPI_ISL_1003141
EPI_ISL_1003142
EPI_ISL_1003143
EPI_ISL_1003144
EPI_ISL_1003145
EPI_ISL_1003146
EPI_ISL_737725
EPI_ISL_737726
EPI_ISL_737727
EPI_ISL_1003147
EPI_ISL_1003148
EPI_ISL_1003149
EPI_ISL_1003150
EPI_ISL_1003151
EPI_ISL_1003152
EPI_ISL_1003153
EPI_ISL_1003154
EPI_ISL_1003155
EPI_ISL_1003156
EPI_ISL_1003157
EPI_ISL_1003158
EPI_ISL_1003159
EPI_ISL_1003160
EPI_ISL_1003161
EPI_ISL_737741
EPI_ISL_737731
EPI_ISL_737740
EPI_ISL_737742
EPI_ISL_737743
EPI_ISL_737744
EPI_ISL_737745
EPI_ISL_1003162
EPI_ISL_1003163
EPI_ISL_1003164
EPI_ISL_1003165
EPI_ISL_1003166
EPI_ISL_1003167
EPI_ISL_1003168
EPI_ISL_1003169
EPI_ISL_1003170
EPI_ISL_1003171
EPI_ISL_1003172
EPI_ISL_1003173
EPI_ISL_1003174
EPI_ISL_1003175
EPI_ISL_1003176
EPI_ISL_737746
EPI_ISL_1003177
EPI_ISL_1003178
EPI_ISL_1003179
EPI_ISL_1003180
EPI_ISL_1003181
EPI_ISL_1003182
EPI_ISL_1003183
EPI_ISL_1003184
EPI_ISL_1003185
EPI_ISL_1003186
EPI_ISL_1003187
EPI_ISL_1003188
EPI_ISL_1003189
EPI_ISL_1003190
EPI_ISL_1003191
EPI_ISL_737767
EPI_ISL_737768
EPI_ISL_737769
EPI_ISL_737770
EPI_ISL_737771
EPI_ISL_1003192
EPI_ISL_1003193
EPI_ISL_1003194
EPI_ISL_1003195
EPI_ISL_1003196
EPI_ISL_1003197
EPI_ISL_1003198
EPI_ISL_1003199
EPI_ISL_1003200
EPI_ISL_1003201
EPI_ISL_1003202
EPI_ISL_1003203
EPI_ISL_1003204
EPI_ISL_1003205
EPI_ISL_1003206
EPI_ISL_737782
EPI_ISL_737785
EPI_ISL_737786
EPI_ISL_737787
EPI_ISL_737788
EPI_ISL_737789
EPI_ISL_737790
EPI_ISL_1003207
EPI_ISL_1003208
EPI_ISL_1003209
EPI_ISL_1003210
EPI_ISL_1003211
EPI_ISL_1003212
EPI_ISL_1003213
EPI_ISL_1003214
EPI_ISL_1003215
EPI_ISL_1003216
EPI_ISL_1003217
EPI_ISL_1003218
EPI_ISL_1003219
EPI_ISL_1003220
EPI_ISL_1003221
EPI_ISL_1003222
EPI_ISL_1003223
EPI_ISL_1003224
EPI_ISL_1003225
EPI_ISL_1003226
EPI_ISL_1003227
EPI_ISL_1003228
EPI_ISL_1003229
EPI_ISL_1003230
EPI_ISL_1003231
EPI_ISL_1003232
EPI_ISL_1003233
EPI_ISL_1003234
EPI_ISL_1003235
EPI_ISL_1003236
EPI_ISL_737791
EPI_ISL_737792
EPI_ISL_737793
EPI_ISL_737794
EPI_ISL_737795
EPI_ISL_737796
EPI_ISL_737797
EPI_ISL_737798
EPI_ISL_737799
EPI_ISL_1003237
EPI_ISL_1003238
EPI_ISL_1003239
EPI_ISL_1003240
EPI_ISL_1003241
EPI_ISL_1003242
EPI_ISL_1003243
EPI_ISL_1003244
EPI_ISL_1003245
EPI_ISL_1003246
EPI_ISL_1003247
EPI_ISL_1003248
EPI_ISL_1003249
EPI_ISL_1003250
EPI_ISL_1003251
EPI_ISL_737814
EPI_ISL_737817
EPI_ISL_737818
EPI_ISL_737819
EPI_ISL_737820
EPI_ISL_1003252
EPI_ISL_1003253
EPI_ISL_1003254
EPI_ISL_1003255
EPI_ISL_1003256
EPI_ISL_1003257
EPI_ISL_1003258
EPI_ISL_1003259
EPI_ISL_737821
EPI_ISL_1003260
EPI_ISL_1003261
EPI_ISL_1003262
EPI_ISL_1003263
EPI_ISL_1003264
EPI_ISL_1003265
EPI_ISL_1003266
EPI_ISL_1003267
EPI_ISL_1003268
EPI_ISL_1003269
EPI_ISL_1003270
EPI_ISL_1003271
EPI_ISL_1003272
EPI_ISL_1003273
EPI_ISL_1003274
EPI_ISL_1003275
EPI_ISL_1003276
EPI_ISL_1003277
EPI_ISL_1003278
EPI_ISL_1003279
EPI_ISL_737840
EPI_ISL_737841
EPI_ISL_737842
EPI_ISL_737843
EPI_ISL_737844
EPI_ISL_737845
EPI_ISL_737846
EPI_ISL_737847
EPI_ISL_1003280
EPI_ISL_1003281
EPI_ISL_1003282
EPI_ISL_1003283
EPI_ISL_1003284
EPI_ISL_1003285
EPI_ISL_1003286
EPI_ISL_1003287
EPI_ISL_1003288
EPI_ISL_1003289
EPI_ISL_1003290
EPI_ISL_1003291
EPI_ISL_1003292
EPI_ISL_1003293
EPI_ISL_1003294
EPI_ISL_1003295
EPI_ISL_1003296
EPI_ISL_1003297
EPI_ISL_1003298
EPI_ISL_1003299
EPI_ISL_737867
EPI_ISL_737869
EPI_ISL_737870
EPI_ISL_1003300
EPI_ISL_1003301
EPI_ISL_1003302
EPI_ISL_1003303
EPI_ISL_1003304
EPI_ISL_1003305
EPI_ISL_1003306
EPI_ISL_1003307
EPI_ISL_1003308
EPI_ISL_1003309
EPI_ISL_1003310
EPI_ISL_1003311
EPI_ISL_1003312
EPI_ISL_1003313
EPI_ISL_1003314
EPI_ISL_1003315
EPI_ISL_1003316
EPI_ISL_1003317
EPI_ISL_1003318
EPI_ISL_1003319
EPI_ISL_1003320
EPI_ISL_1003321
EPI_ISL_1003322
EPI_ISL_1003323
EPI_ISL_1003324
EPI_ISL_1003325
EPI_ISL_1003326
EPI_ISL_1003327
EPI_ISL_1003328
EPI_ISL_1003329
EPI_ISL_1003330
EPI_ISL_1003331
EPI_ISL_1003332
EPI_ISL_1003333
EPI_ISL_1003334
EPI_ISL_1003335
EPI_ISL_1003336
EPI_ISL_737901
EPI_ISL_1003337
EPI_ISL_1003338
EPI_ISL_1003339
EPI_ISL_1003340
EPI_ISL_1003341
EPI_ISL_1003342
EPI_ISL_1003343
EPI_ISL_1003344
EPI_ISL_1003345
EPI_ISL_1003346
EPI_ISL_1003347
EPI_ISL_1003348
EPI_ISL_1003349
EPI_ISL_1003350
EPI_ISL_1003351
EPI_ISL_737908
EPI_ISL_737909
EPI_ISL_737910
EPI_ISL_737911
EPI_ISL_737912
EPI_ISL_737913
EPI_ISL_737914
EPI_ISL_737915
EPI_ISL_737916
EPI_ISL_737918
EPI_ISL_1003352
EPI_ISL_1003353
EPI_ISL_1003354
EPI_ISL_1003355
EPI_ISL_1003356
EPI_ISL_1003357
EPI_ISL_1003358
EPI_ISL_1003359
EPI_ISL_1003360
EPI_ISL_1003361
EPI_ISL_1003362
EPI_ISL_1003363
EPI_ISL_1003364
EPI_ISL_1003365
EPI_ISL_1003366
EPI_ISL_1003367
EPI_ISL_1003368
EPI_ISL_1003369
EPI_ISL_1003370
EPI_ISL_1003371
EPI_ISL_1003372
EPI_ISL_1003373
EPI_ISL_1003374
EPI_ISL_1003375
EPI_ISL_1003376
EPI_ISL_1003377
EPI_ISL_1003378
EPI_ISL_1003379
EPI_ISL_1003380
EPI_ISL_1003381
EPI_ISL_1003382
EPI_ISL_1003383
EPI_ISL_1003384
EPI_ISL_1003385
EPI_ISL_1003386
EPI_ISL_1003387
EPI_ISL_1003388
EPI_ISL_1003389
EPI_ISL_1003390
EPI_ISL_1003391
EPI_ISL_1003392
EPI_ISL_1003393
EPI_ISL_1003394
EPI_ISL_1003395
EPI_ISL_1003396
EPI_ISL_1003397
EPI_ISL_1003400
EPI_ISL_1003398
EPI_ISL_1003399
EPI_ISL_1003401
EPI_ISL_1003402
EPI_ISL_1003403
EPI_ISL_1003404
EPI_ISL_1003405
EPI_ISL_1003406
EPI_ISL_1003407
EPI_ISL_1003408
EPI_ISL_1003409
EPI_ISL_1003410
EPI_ISL_1003411
EPI_ISL_1003412
EPI_ISL_1003413
EPI_ISL_1003414
EPI_ISL_1003415
EPI_ISL_1003416
EPI_ISL_1003417
EPI_ISL_1003418
EPI_ISL_1003419
EPI_ISL_1003420
EPI_ISL_1003421
EPI_ISL_1003422
EPI_ISL_1003423
EPI_ISL_1003424
EPI_ISL_1003425
EPI_ISL_1003426
EPI_ISL_1003427
EPI_ISL_1003428
EPI_ISL_1003444
EPI_ISL_1003429
EPI_ISL_1003430
EPI_ISL_1003431
EPI_ISL_1003432
EPI_ISL_1003433
EPI_ISL_1003434
EPI_ISL_1003435
EPI_ISL_1003436
EPI_ISL_1003437
EPI_ISL_1003438
EPI_ISL_1003439
EPI_ISL_1003440
EPI_ISL_1003441
EPI_ISL_1003442
EPI_ISL_1003443
EPI_ISL_1003445
EPI_ISL_1003447
EPI_ISL_1003448
EPI_ISL_1003446
EPI_ISL_1003449
EPI_ISL_1003450
EPI_ISL_1003451
EPI_ISL_1003452
EPI_ISL_1003453
EPI_ISL_1003454
EPI_ISL_1003455
EPI_ISL_1003456
EPI_ISL_1003457
EPI_ISL_1003458
EPI_ISL_1003459
EPI_ISL_1003460
EPI_ISL_1003476
EPI_ISL_1003461
EPI_ISL_1003462
EPI_ISL_1003463
EPI_ISL_1003464
EPI_ISL_1003465
EPI_ISL_1003466
EPI_ISL_1003467
EPI_ISL_1003468
EPI_ISL_1003469
EPI_ISL_1003470
EPI_ISL_1003471
EPI_ISL_1003472
EPI_ISL_1003473
EPI_ISL_1003474
EPI_ISL_1003475
EPI_ISL_1003477
EPI_ISL_1003478
EPI_ISL_1003479
EPI_ISL_1003480
EPI_ISL_1003481
EPI_ISL_1003482
EPI_ISL_1003483
EPI_ISL_1003484
EPI_ISL_1003485
EPI_ISL_1003486
EPI_ISL_1003487
EPI_ISL_1003488
EPI_ISL_1003489
EPI_ISL_1003490
EPI_ISL_1003491
EPI_ISL_1003492
EPI_ISL_1003493
EPI_ISL_1003494
EPI_ISL_1003495
EPI_ISL_1003496
EPI_ISL_1003497
EPI_ISL_1003498
EPI_ISL_1003499
EPI_ISL_1003500
EPI_ISL_1003501
EPI_ISL_1003502
EPI_ISL_1003503
EPI_ISL_1003504
EPI_ISL_1003505
EPI_ISL_1003506
EPI_ISL_1003507
EPI_ISL_1003508
EPI_ISL_1003509
EPI_ISL_1003510
EPI_ISL_1003511
EPI_ISL_1003512
EPI_ISL_1003513
EPI_ISL_1003514
EPI_ISL_1003515
EPI_ISL_1003516
EPI_ISL_1003521
EPI_ISL_1003517
EPI_ISL_1003518
EPI_ISL_1003519
EPI_ISL_1003520
EPI_ISL_1003522
EPI_ISL_1003523
EPI_ISL_1003524
EPI_ISL_1003525
EPI_ISL_1003526
EPI_ISL_1003527
EPI_ISL_1003528
EPI_ISL_1003529
EPI_ISL_1003530
EPI_ISL_1003531
EPI_ISL_1003532
EPI_ISL_1003533
EPI_ISL_1003534
EPI_ISL_1003535
EPI_ISL_1003536
EPI_ISL_1003537
EPI_ISL_1003538
EPI_ISL_1003539
EPI_ISL_1003540
EPI_ISL_1003541
EPI_ISL_1003542
EPI_ISL_1003543
EPI_ISL_1003544
EPI_ISL_1003545
EPI_ISL_1003546
EPI_ISL_1003552
EPI_ISL_1003547
EPI_ISL_1003548
EPI_ISL_1003549
EPI_ISL_1003550
EPI_ISL_1003551
EPI_ISL_1003553
EPI_ISL_1003554
EPI_ISL_1003555
EPI_ISL_1003556
EPI_ISL_1003557
EPI_ISL_1003558
EPI_ISL_1003559
EPI_ISL_1003560
EPI_ISL_1003561
EPI_ISL_1003562
EPI_ISL_1003563
EPI_ISL_1003564
EPI_ISL_1003565
EPI_ISL_1003566
EPI_ISL_1003567
EPI_ISL_1003568
EPI_ISL_1003569
EPI_ISL_1003570
EPI_ISL_1003571
EPI_ISL_1003572
EPI_ISL_1003573
EPI_ISL_1003574
EPI_ISL_1003575
EPI_ISL_1003576
EPI_ISL_1003577
EPI_ISL_1003578
EPI_ISL_1003579
EPI_ISL_1003580
EPI_ISL_1003581
EPI_ISL_1003582
EPI_ISL_1003583
EPI_ISL_1003584
EPI_ISL_1003585
EPI_ISL_1003586
EPI_ISL_1003587
EPI_ISL_1003588
EPI_ISL_1003589
EPI_ISL_1003590
EPI_ISL_1003591
EPI_ISL_1003592
EPI_ISL_1003593
EPI_ISL_1003594
EPI_ISL_1003595
EPI_ISL_1003596
EPI_ISL_1003597
EPI_ISL_1003598
EPI_ISL_1003599
EPI_ISL_1003600
EPI_ISL_1003601
EPI_ISL_1003602
EPI_ISL_1003603
EPI_ISL_1003604
EPI_ISL_1003605
EPI_ISL_1003606
EPI_ISL_1003607
EPI_ISL_1003608
EPI_ISL_1003609
EPI_ISL_1003610
EPI_ISL_1003611
EPI_ISL_1003612
EPI_ISL_1003613
EPI_ISL_1003614
EPI_ISL_1003615
EPI_ISL_1003616
EPI_ISL_1003617
EPI_ISL_1003618
EPI_ISL_1003619
EPI_ISL_1003620
EPI_ISL_1003621
EPI_ISL_1003622
EPI_ISL_1003623
EPI_ISL_1003624
EPI_ISL_1003625
EPI_ISL_1003626
EPI_ISL_1003627
EPI_ISL_1003628
EPI_ISL_1003629
EPI_ISL_1003630
EPI_ISL_1003631
EPI_ISL_1003632
EPI_ISL_1003633
EPI_ISL_1003634
EPI_ISL_1003635
EPI_ISL_1003636
EPI_ISL_1003637
EPI_ISL_1003638
EPI_ISL_1003639
EPI_ISL_1003640
EPI_ISL_1003641
EPI_ISL_1003642
EPI_ISL_1003643
EPI_ISL_1003644
EPI_ISL_1003645
EPI_ISL_1003646
EPI_ISL_1003647
EPI_ISL_1003648
EPI_ISL_1003649
EPI_ISL_1003650
EPI_ISL_1003651
EPI_ISL_1003652
EPI_ISL_1003653
EPI_ISL_1003654
EPI_ISL_1003655
EPI_ISL_1003656
EPI_ISL_1003657
EPI_ISL_1003658
EPI_ISL_1003659
EPI_ISL_1003660
EPI_ISL_1003661
EPI_ISL_1003662
EPI_ISL_1003663
EPI_ISL_1003664
EPI_ISL_1003665
EPI_ISL_1003666
EPI_ISL_1003667
EPI_ISL_1003668
EPI_ISL_1003669
EPI_ISL_1003670
EPI_ISL_1003671
EPI_ISL_1003672
EPI_ISL_1003673
EPI_ISL_1003674
EPI_ISL_1003675
EPI_ISL_1003676
EPI_ISL_1003677
EPI_ISL_1003678
EPI_ISL_1003679
EPI_ISL_1003680
EPI_ISL_1003681
EPI_ISL_1003682
EPI_ISL_1003683
EPI_ISL_1003684
EPI_ISL_1003685
EPI_ISL_1003686
EPI_ISL_1003687
EPI_ISL_1003688
EPI_ISL_1003689
EPI_ISL_1003690
EPI_ISL_1003691
EPI_ISL_1003692
EPI_ISL_1003693
EPI_ISL_1003694
EPI_ISL_1003695
EPI_ISL_1003696
EPI_ISL_1003697
EPI_ISL_1003698
EPI_ISL_1003699
EPI_ISL_1003700
EPI_ISL_1003701
EPI_ISL_1003702
EPI_ISL_1003703
EPI_ISL_1003704
EPI_ISL_1003705
EPI_ISL_1003706
EPI_ISL_1003707
EPI_ISL_1003708
EPI_ISL_1003709
EPI_ISL_1003710
EPI_ISL_1003711
EPI_ISL_1003712
EPI_ISL_1003713
EPI_ISL_1003714
EPI_ISL_1003715
EPI_ISL_1003716
EPI_ISL_1003717
EPI_ISL_1003718
EPI_ISL_1003719
EPI_ISL_1003720
EPI_ISL_1003721
EPI_ISL_1003722
EPI_ISL_1003723
EPI_ISL_1003724
EPI_ISL_1003725
EPI_ISL_1003726
EPI_ISL_1003727
EPI_ISL_1003728
EPI_ISL_1003729
EPI_ISL_1003730
EPI_ISL_1003731
EPI_ISL_1003732
EPI_ISL_1003733
EPI_ISL_1003734
EPI_ISL_1003735
EPI_ISL_1003736
EPI_ISL_1003737
EPI_ISL_1003738
EPI_ISL_1003739
EPI_ISL_1003740
EPI_ISL_1003741
EPI_ISL_1003742
EPI_ISL_1003743
EPI_ISL_1003744
EPI_ISL_1003745
EPI_ISL_1003746
EPI_ISL_1003747
EPI_ISL_1003748
EPI_ISL_1003749
EPI_ISL_1003750
EPI_ISL_1003751
EPI_ISL_1003752
EPI_ISL_1003753
EPI_ISL_1003754
EPI_ISL_1003755
EPI_ISL_1003756
EPI_ISL_1003757
EPI_ISL_1003758
EPI_ISL_1003759
EPI_ISL_1003768
EPI_ISL_1003760
EPI_ISL_1003761
EPI_ISL_1003762
EPI_ISL_1003763
EPI_ISL_1003764
EPI_ISL_1003765
EPI_ISL_1003766
EPI_ISL_1003767
EPI_ISL_1003770
EPI_ISL_1003771
EPI_ISL_1003772
EPI_ISL_1003773
EPI_ISL_1003774
EPI_ISL_1003775
EPI_ISL_1003776
EPI_ISL_1003777
EPI_ISL_1003778
EPI_ISL_1003779
EPI_ISL_1003780
EPI_ISL_1003781
EPI_ISL_1003782
EPI_ISL_1003783
EPI_ISL_1003784
EPI_ISL_1003785
EPI_ISL_1003786
EPI_ISL_1003787
EPI_ISL_1003788
EPI_ISL_1003789
EPI_ISL_1003790
EPI_ISL_1003791
EPI_ISL_1003792
EPI_ISL_1003793
EPI_ISL_1003794
EPI_ISL_1003795
EPI_ISL_1003796
EPI_ISL_1003797
EPI_ISL_1003798
EPI_ISL_1003799
EPI_ISL_1003800
EPI_ISL_1003801
EPI_ISL_1003802
EPI_ISL_1003803
EPI_ISL_1003804
EPI_ISL_1003805
EPI_ISL_1003806
EPI_ISL_1003807
EPI_ISL_1003808
EPI_ISL_1003809
EPI_ISL_1003810
EPI_ISL_1003811
EPI_ISL_1003812
EPI_ISL_1003813
EPI_ISL_1003814
EPI_ISL_1003815
EPI_ISL_1003816
EPI_ISL_1003817
EPI_ISL_1003818
EPI_ISL_1003819
EPI_ISL_1003820
EPI_ISL_1003821
EPI_ISL_1003822
EPI_ISL_1003823
EPI_ISL_1003824
EPI_ISL_1003825
EPI_ISL_1003826
EPI_ISL_1003827
EPI_ISL_1003828
EPI_ISL_1003829
EPI_ISL_1003830
EPI_ISL_1003831
EPI_ISL_1003832
EPI_ISL_1003833
EPI_ISL_1003834
EPI_ISL_1003835
EPI_ISL_1003836
EPI_ISL_1003837
EPI_ISL_1003838
EPI_ISL_1003839
EPI_ISL_1003840
EPI_ISL_1003841
EPI_ISL_1003842
EPI_ISL_1003843
EPI_ISL_1003844
EPI_ISL_1003845
EPI_ISL_1003846
EPI_ISL_1003847
EPI_ISL_1003848
EPI_ISL_1003849
EPI_ISL_1003850
EPI_ISL_1003851
EPI_ISL_1003852
EPI_ISL_1003853
EPI_ISL_1003854
EPI_ISL_1003855
EPI_ISL_1003856
EPI_ISL_1003857
EPI_ISL_1003858
EPI_ISL_1003859
EPI_ISL_1003860
EPI_ISL_1003861
EPI_ISL_1003862
EPI_ISL_1003863
EPI_ISL_1003864
EPI_ISL_1003865
EPI_ISL_1003866
EPI_ISL_1003867
EPI_ISL_1003868
EPI_ISL_1003869
EPI_ISL_1003870
EPI_ISL_1003871
EPI_ISL_1003872
EPI_ISL_1003873
EPI_ISL_1003874
EPI_ISL_1003875
EPI_ISL_1003876
EPI_ISL_1003877
EPI_ISL_1003878
EPI_ISL_1003879
EPI_ISL_1003880
EPI_ISL_1003881
EPI_ISL_1003882
EPI_ISL_1003883
EPI_ISL_1003884
EPI_ISL_1003885
EPI_ISL_1003886
EPI_ISL_1003887
EPI_ISL_1003888
EPI_ISL_1003889
EPI_ISL_1003890
EPI_ISL_1003891
EPI_ISL_1003892
EPI_ISL_1003893
EPI_ISL_1003894
EPI_ISL_1003895
EPI_ISL_1003896
EPI_ISL_1003897
EPI_ISL_1003898
EPI_ISL_1003899
EPI_ISL_1003900
EPI_ISL_1003901
EPI_ISL_1003902
EPI_ISL_1003903
EPI_ISL_1003904
EPI_ISL_1003905
EPI_ISL_1003906
EPI_ISL_1003907
EPI_ISL_1003908
EPI_ISL_1003909
EPI_ISL_1003910
EPI_ISL_1003911
EPI_ISL_1003912
EPI_ISL_1003913
EPI_ISL_1003914
EPI_ISL_1003915
EPI_ISL_1003916
EPI_ISL_1003917
EPI_ISL_1003918
EPI_ISL_1003919
EPI_ISL_1003920
EPI_ISL_1003921
EPI_ISL_1003922
EPI_ISL_1003923
EPI_ISL_1003924
EPI_ISL_1003925
EPI_ISL_1003926
EPI_ISL_1003927
EPI_ISL_1003928
EPI_ISL_1003929
EPI_ISL_1003930
EPI_ISL_1003931
EPI_ISL_1003932
EPI_ISL_1003933
EPI_ISL_1003950
EPI_ISL_1003951
EPI_ISL_1003952
EPI_ISL_1003953
EPI_ISL_1003954
EPI_ISL_1003935
EPI_ISL_1003936
EPI_ISL_1003937
EPI_ISL_1003938
EPI_ISL_1003939
EPI_ISL_1003940
EPI_ISL_1003941
EPI_ISL_1003942
EPI_ISL_1003943
EPI_ISL_1003944
EPI_ISL_1003945
EPI_ISL_1003946
EPI_ISL_1003947
EPI_ISL_1003948
EPI_ISL_1003949
EPI_ISL_1003955
EPI_ISL_1003956
EPI_ISL_1003957
EPI_ISL_1003958
EPI_ISL_1003959
EPI_ISL_1003960
EPI_ISL_1003961
EPI_ISL_1003962
EPI_ISL_1003963
EPI_ISL_1003964
EPI_ISL_1003965
EPI_ISL_1003966
EPI_ISL_1003967
EPI_ISL_1003968
EPI_ISL_1003969
EPI_ISL_1003970
EPI_ISL_1003971
EPI_ISL_1003972
EPI_ISL_1003973
EPI_ISL_1003974
EPI_ISL_1003975
EPI_ISL_1003976
EPI_ISL_1003977
EPI_ISL_1003978
EPI_ISL_1003979
EPI_ISL_1003980
EPI_ISL_1003981
EPI_ISL_1003982
EPI_ISL_1003983
EPI_ISL_1003984
EPI_ISL_1003985
EPI_ISL_1003986
EPI_ISL_1003987
EPI_ISL_1003988
EPI_ISL_1003989
EPI_ISL_1003990
EPI_ISL_1003991
EPI_ISL_1003992
EPI_ISL_1003993
EPI_ISL_1003994
EPI_ISL_1003995
EPI_ISL_1003996
EPI_ISL_1003997
EPI_ISL_1003998
EPI_ISL_1003999
EPI_ISL_1004017
EPI_ISL_1004000
EPI_ISL_1004001
EPI_ISL_1004002
EPI_ISL_1004003
EPI_ISL_1004004
EPI_ISL_1004005
EPI_ISL_1004006
EPI_ISL_1004007
EPI_ISL_1004008
EPI_ISL_1004009
EPI_ISL_1004010
EPI_ISL_1004011
EPI_ISL_1004012
EPI_ISL_1004013
EPI_ISL_1004014
EPI_ISL_1004015
EPI_ISL_1004016
EPI_ISL_1004018
EPI_ISL_1004019
EPI_ISL_1004020
EPI_ISL_1004021
EPI_ISL_1004022
EPI_ISL_1004023
EPI_ISL_1004024
EPI_ISL_1004025
EPI_ISL_1004026
EPI_ISL_1004027
EPI_ISL_1004028
EPI_ISL_1004029
EPI_ISL_1004030
EPI_ISL_1004031
EPI_ISL_1004032
EPI_ISL_1004033
EPI_ISL_1004034
EPI_ISL_1004035
EPI_ISL_1004036
EPI_ISL_1004037
EPI_ISL_1004038
EPI_ISL_1004039
EPI_ISL_1004040
EPI_ISL_1004041
EPI_ISL_1004042
EPI_ISL_1004043
EPI_ISL_1004044
EPI_ISL_1004045
EPI_ISL_1004061
EPI_ISL_1004062
EPI_ISL_1004063
EPI_ISL_1004064
EPI_ISL_1004065
EPI_ISL_1004066
EPI_ISL_1004067
EPI_ISL_1004068
EPI_ISL_1004069
EPI_ISL_1004070
EPI_ISL_1004071
EPI_ISL_1004072
EPI_ISL_1004073
EPI_ISL_1004074
EPI_ISL_1004075
EPI_ISL_1004076
EPI_ISL_1004077
EPI_ISL_1004078
EPI_ISL_1004079
EPI_ISL_1004080
EPI_ISL_1004081
EPI_ISL_1004082
EPI_ISL_1004083
EPI_ISL_1004084
EPI_ISL_1004085
EPI_ISL_1004086
EPI_ISL_1004087
EPI_ISL_1004088
EPI_ISL_1004089
EPI_ISL_1004049
EPI_ISL_1004046
EPI_ISL_1004047
EPI_ISL_1004048
EPI_ISL_1004050
EPI_ISL_1004051
EPI_ISL_1004052
EPI_ISL_1004053
EPI_ISL_1004054
EPI_ISL_1004055
EPI_ISL_1004056
EPI_ISL_1004057
EPI_ISL_1004058
EPI_ISL_1004059
EPI_ISL_1004060
EPI_ISL_1004090
EPI_ISL_1004091
EPI_ISL_1004092
EPI_ISL_1004093
EPI_ISL_1004094
EPI_ISL_1004095
EPI_ISL_1004096
EPI_ISL_1004097
EPI_ISL_1004098
EPI_ISL_1004099
EPI_ISL_1004100
EPI_ISL_1004101
EPI_ISL_1004102
EPI_ISL_1004103
EPI_ISL_1004104
EPI_ISL_1004105
EPI_ISL_1004106
EPI_ISL_1004107
EPI_ISL_1004108
EPI_ISL_1004109
EPI_ISL_1004110
EPI_ISL_1004111
EPI_ISL_1004112
EPI_ISL_1004113
EPI_ISL_1004114
EPI_ISL_1004115
EPI_ISL_1004116
EPI_ISL_1004117
EPI_ISL_1004118
EPI_ISL_1004119
EPI_ISL_1004120
EPI_ISL_1004121
EPI_ISL_1004122
EPI_ISL_1004123
EPI_ISL_1004124
EPI_ISL_1004125
EPI_ISL_1004126
EPI_ISL_1004127
EPI_ISL_1004128
EPI_ISL_1004129
EPI_ISL_1004130
EPI_ISL_1004131
EPI_ISL_1004132
EPI_ISL_1004133
EPI_ISL_1004134
EPI_ISL_1004135
EPI_ISL_1004136
EPI_ISL_1004137
EPI_ISL_1004138
EPI_ISL_1004139
EPI_ISL_1004140
EPI_ISL_1004141
EPI_ISL_1004142
EPI_ISL_1004143
EPI_ISL_1004144
EPI_ISL_1004145
EPI_ISL_1004146
EPI_ISL_1004147
EPI_ISL_1004148
EPI_ISL_1004149
EPI_ISL_1004150
EPI_ISL_1004151
EPI_ISL_1004152
EPI_ISL_1004153
EPI_ISL_1004154
EPI_ISL_1004155
EPI_ISL_1004156
EPI_ISL_1004157
EPI_ISL_1004158
EPI_ISL_1004159
EPI_ISL_1004160
EPI_ISL_1004161
EPI_ISL_1004162
EPI_ISL_1004163
EPI_ISL_1004164
EPI_ISL_1004165
EPI_ISL_1004166
EPI_ISL_1004167
EPI_ISL_1004168
EPI_ISL_1004169
EPI_ISL_1004170
EPI_ISL_1004171
EPI_ISL_1004172
EPI_ISL_1004173
EPI_ISL_1004243
EPI_ISL_1004244
EPI_ISL_1004245
EPI_ISL_1004255
EPI_ISL_1004256
EPI_ISL_1004253
EPI_ISL_1004262
EPI_ISL_1004254
EPI_ISL_1004246
EPI_ISL_1004247
EPI_ISL_1004248
EPI_ISL_1004249
EPI_ISL_1004250
EPI_ISL_1004251
EPI_ISL_1004252
EPI_ISL_1004257
EPI_ISL_1004258
EPI_ISL_1004259
EPI_ISL_1004260
EPI_ISL_1004261
EPI_ISL_1004263
EPI_ISL_1004264
EPI_ISL_1004265
EPI_ISL_1004266
EPI_ISL_1004267
EPI_ISL_1004268
EPI_ISL_1004269
EPI_ISL_1004270
EPI_ISL_1004271
EPI_ISL_1004272
EPI_ISL_1004273
EPI_ISL_1004274
EPI_ISL_1004275
EPI_ISL_1004276
EPI_ISL_1004277
EPI_ISL_1004285
EPI_ISL_1004287
EPI_ISL_1004278
EPI_ISL_1004279
EPI_ISL_1004280
EPI_ISL_1004281
EPI_ISL_1004282
EPI_ISL_1004283
EPI_ISL_1004284
EPI_ISL_1004286
EPI_ISL_1004288
EPI_ISL_1004289
EPI_ISL_1004290
EPI_ISL_1004291
EPI_ISL_1004292
EPI_ISL_1004293
EPI_ISL_1004294
EPI_ISL_1004295
EPI_ISL_1004296
EPI_ISL_1004297
EPI_ISL_1004298
EPI_ISL_1004299
EPI_ISL_1004300
EPI_ISL_1004301
EPI_ISL_1004302
EPI_ISL_1004303
EPI_ISL_1004304
EPI_ISL_1004305
EPI_ISL_1004306
EPI_ISL_1004307
EPI_ISL_1004317
EPI_ISL_1004318
EPI_ISL_1004311
EPI_ISL_1004319
EPI_ISL_1004308
EPI_ISL_1004309
EPI_ISL_1004310
EPI_ISL_1004312
EPI_ISL_1004313
EPI_ISL_1004314
EPI_ISL_1004315
EPI_ISL_1004316
EPI_ISL_1004320
EPI_ISL_1004321
EPI_ISL_1004322
EPI_ISL_1004333
EPI_ISL_1004334
EPI_ISL_1004335
EPI_ISL_1004336
EPI_ISL_1004323
EPI_ISL_1004324
EPI_ISL_1004325
EPI_ISL_1004326
EPI_ISL_1004327
EPI_ISL_1004328
EPI_ISL_1004329
EPI_ISL_1004330
EPI_ISL_1004331
EPI_ISL_1004332
EPI_ISL_1004337
EPI_ISL_1004338
EPI_ISL_1004339
EPI_ISL_1004340
EPI_ISL_1004341
EPI_ISL_1004342
EPI_ISL_1004343
EPI_ISL_1004344
EPI_ISL_1004345
EPI_ISL_1004346
EPI_ISL_1004347
EPI_ISL_1004348
EPI_ISL_1004349
EPI_ISL_1004350
EPI_ISL_1004351
EPI_ISL_1004352
EPI_ISL_1004353
EPI_ISL_1004354
EPI_ISL_1004355
EPI_ISL_1004356
EPI_ISL_1004357
EPI_ISL_1004358
EPI_ISL_1004359
EPI_ISL_1004366
EPI_ISL_1004360
EPI_ISL_1004361
EPI_ISL_1004362
EPI_ISL_1004363
EPI_ISL_1004364
EPI_ISL_1004365
EPI_ISL_1004375
EPI_ISL_1004367
EPI_ISL_1004368
EPI_ISL_1004369
EPI_ISL_1004370
EPI_ISL_1004371
EPI_ISL_1004372
EPI_ISL_1004373
EPI_ISL_1004374
EPI_ISL_1004376
EPI_ISL_1004377
EPI_ISL_1004378
EPI_ISL_1004379
EPI_ISL_1004380
EPI_ISL_1004381
EPI_ISL_1004386
EPI_ISL_1004382
EPI_ISL_1004383
EPI_ISL_1004384
EPI_ISL_1004385
EPI_ISL_1004387
EPI_ISL_1004388
EPI_ISL_1004389
EPI_ISL_1004390
EPI_ISL_1004391
EPI_ISL_1004392
EPI_ISL_1004393
EPI_ISL_1004394
EPI_ISL_1004395
EPI_ISL_1004396
EPI_ISL_1004397
EPI_ISL_1004398
EPI_ISL_1004399
EPI_ISL_1004400
EPI_ISL_1004401
EPI_ISL_1004402
EPI_ISL_1004403
EPI_ISL_1004404
EPI_ISL_1004405
EPI_ISL_1004406
EPI_ISL_1004407
EPI_ISL_1004408
EPI_ISL_1004419
EPI_ISL_1004409
EPI_ISL_1004410
EPI_ISL_1004411
EPI_ISL_1004412
EPI_ISL_1004413
EPI_ISL_1004414
EPI_ISL_1004415
EPI_ISL_1004416
EPI_ISL_1004417
EPI_ISL_1004418
EPI_ISL_1004424
EPI_ISL_1004420
EPI_ISL_1004421
EPI_ISL_1004422
EPI_ISL_1004423
EPI_ISL_1004425
EPI_ISL_1004426
EPI_ISL_1004427
EPI_ISL_1004428
EPI_ISL_1004429
EPI_ISL_1004430
EPI_ISL_1004431
EPI_ISL_1004432
EPI_ISL_1004433
EPI_ISL_1004434
EPI_ISL_1004435
EPI_ISL_1004436
EPI_ISL_1004437
EPI_ISL_1004438
EPI_ISL_1004439
EPI_ISL_1004440
EPI_ISL_1004441
EPI_ISL_1004442
EPI_ISL_1004443
EPI_ISL_1004444
EPI_ISL_1004445
EPI_ISL_1004446
EPI_ISL_1004447
EPI_ISL_1004448
EPI_ISL_1004449
EPI_ISL_1004454
EPI_ISL_1004450
EPI_ISL_1004451
EPI_ISL_1004452
EPI_ISL_1004453
EPI_ISL_1004455
EPI_ISL_1004456
EPI_ISL_1004457
EPI_ISL_1004458
EPI_ISL_1004459
EPI_ISL_1004460
EPI_ISL_1004461
EPI_ISL_1004462
EPI_ISL_1004463
EPI_ISL_1004464
EPI_ISL_1004465
EPI_ISL_1004466
EPI_ISL_1004467
EPI_ISL_1004468
EPI_ISL_1004469
EPI_ISL_1004470
EPI_ISL_1004471
EPI_ISL_1004472
EPI_ISL_1004473
EPI_ISL_1004474
EPI_ISL_1004475
EPI_ISL_1004476
EPI_ISL_1004477
EPI_ISL_1004478
EPI_ISL_1004479
EPI_ISL_1004480
EPI_ISL_1004481
EPI_ISL_1004482
EPI_ISL_1004483
EPI_ISL_1004484
EPI_ISL_1004485
EPI_ISL_1004486
EPI_ISL_1004487
EPI_ISL_1004488
EPI_ISL_1004489
EPI_ISL_1004490
EPI_ISL_1004491
EPI_ISL_1004492
EPI_ISL_1004493
EPI_ISL_1004494
EPI_ISL_1004495
EPI_ISL_1004496
EPI_ISL_1004497
EPI_ISL_1004498
EPI_ISL_1004499
EPI_ISL_1004500
EPI_ISL_1004501
EPI_ISL_1004502
EPI_ISL_1004503
EPI_ISL_1004504
EPI_ISL_1004505
EPI_ISL_1004506
EPI_ISL_1004507
EPI_ISL_1004508
EPI_ISL_1004509
EPI_ISL_1004510
EPI_ISL_1004511
EPI_ISL_1004512
EPI_ISL_1004513
EPI_ISL_1004514
EPI_ISL_1004515
EPI_ISL_1004516
EPI_ISL_1004517
EPI_ISL_1004518
EPI_ISL_1004519
EPI_ISL_1004520
EPI_ISL_1004521
EPI_ISL_1004522
EPI_ISL_1004523
EPI_ISL_1004524
EPI_ISL_1004525
EPI_ISL_1004526
EPI_ISL_1004527
EPI_ISL_1004528
EPI_ISL_1004529
EPI_ISL_1004530
EPI_ISL_1004531
EPI_ISL_1004532
EPI_ISL_1004533
EPI_ISL_1004534
EPI_ISL_1004535
EPI_ISL_1004536
EPI_ISL_1004537
EPI_ISL_1004538
EPI_ISL_1004539
EPI_ISL_1004540
EPI_ISL_1004541
EPI_ISL_1004542
EPI_ISL_1004543
EPI_ISL_1004544
EPI_ISL_1004545
EPI_ISL_1004546
EPI_ISL_1004547
EPI_ISL_1004548
EPI_ISL_1004549
EPI_ISL_1004550
EPI_ISL_1004551
EPI_ISL_1004552
EPI_ISL_1004553
EPI_ISL_1004554
EPI_ISL_1004555
EPI_ISL_1004556
EPI_ISL_1004557
EPI_ISL_1004558
EPI_ISL_1004559
EPI_ISL_1004560
EPI_ISL_1004561
EPI_ISL_1004562
EPI_ISL_1004563
EPI_ISL_1004564
EPI_ISL_1004565
EPI_ISL_1004566
EPI_ISL_1004567
EPI_ISL_1004568
EPI_ISL_1004569
EPI_ISL_1004570
EPI_ISL_1004571
EPI_ISL_1004572
EPI_ISL_1004573
EPI_ISL_1004574
EPI_ISL_1004575
EPI_ISL_1004580
EPI_ISL_1004579
EPI_ISL_1004576
EPI_ISL_1004577
EPI_ISL_1004578
EPI_ISL_1004581
EPI_ISL_1004582
EPI_ISL_1004583
EPI_ISL_1004584
EPI_ISL_1004585
EPI_ISL_1004586
EPI_ISL_1004587
EPI_ISL_1004588
EPI_ISL_1004589
EPI_ISL_1004590
EPI_ISL_1004591
EPI_ISL_1004592
EPI_ISL_1004593
EPI_ISL_1004594
EPI_ISL_1004595
EPI_ISL_1004596
EPI_ISL_1004597
EPI_ISL_1004598
EPI_ISL_1004599
EPI_ISL_1004600
EPI_ISL_1004601
EPI_ISL_1004602
EPI_ISL_1004603
EPI_ISL_1004604
EPI_ISL_1004605
EPI_ISL_1004606
EPI_ISL_1004607
EPI_ISL_1004608
EPI_ISL_1004609
EPI_ISL_1004610
EPI_ISL_1004611
EPI_ISL_1004612
EPI_ISL_1004613
EPI_ISL_1004614
EPI_ISL_1004615
EPI_ISL_1004616
EPI_ISL_1004617
EPI_ISL_1004618
EPI_ISL_1004619
EPI_ISL_1004620
EPI_ISL_1004621
EPI_ISL_1004622
EPI_ISL_1004623
EPI_ISL_1004624
EPI_ISL_1004625
EPI_ISL_1004626
EPI_ISL_1004627
EPI_ISL_1004628
EPI_ISL_1004629
EPI_ISL_1004630
EPI_ISL_1004631
EPI_ISL_1004632
EPI_ISL_1004633
EPI_ISL_1004634
EPI_ISL_1004635
EPI_ISL_1004636
EPI_ISL_1004643
EPI_ISL_1004642
EPI_ISL_1004637
EPI_ISL_1004638
EPI_ISL_1004639
EPI_ISL_1004640
EPI_ISL_1004641
EPI_ISL_1004644
EPI_ISL_1004645
EPI_ISL_1004646
EPI_ISL_1004647
EPI_ISL_1004648
EPI_ISL_1004649
EPI_ISL_1004650
EPI_ISL_1004651
EPI_ISL_1004656
EPI_ISL_1004655
EPI_ISL_1004652
EPI_ISL_1004653
EPI_ISL_1004654
EPI_ISL_1004657
EPI_ISL_1004658
EPI_ISL_1004659
EPI_ISL_1004660
EPI_ISL_1004661
EPI_ISL_1004662
EPI_ISL_1004663
EPI_ISL_1004664
EPI_ISL_1004665
EPI_ISL_1004666
EPI_ISL_1004688
EPI_ISL_1004667
EPI_ISL_1004668
EPI_ISL_1004669
EPI_ISL_1004670
EPI_ISL_1004671
EPI_ISL_1004672
EPI_ISL_1004673
EPI_ISL_1004674
EPI_ISL_1004675
EPI_ISL_1004676
EPI_ISL_1004677
EPI_ISL_1004678
EPI_ISL_1004679
EPI_ISL_1004680
EPI_ISL_1004689
EPI_ISL_1004681
EPI_ISL_1004682
EPI_ISL_1004683
EPI_ISL_1004684
EPI_ISL_1004685
EPI_ISL_1004686
EPI_ISL_1004687
EPI_ISL_1004690
EPI_ISL_1004691
EPI_ISL_1004692
EPI_ISL_1004693
EPI_ISL_1004694
EPI_ISL_1004695
EPI_ISL_1004696
EPI_ISL_1004697
EPI_ISL_1004698
EPI_ISL_1004699
EPI_ISL_1004700
EPI_ISL_1004701
EPI_ISL_1004702
EPI_ISL_1004703
EPI_ISL_1004704
EPI_ISL_1004764
EPI_ISL_1004705
EPI_ISL_1004706
EPI_ISL_1004707
EPI_ISL_1004708
EPI_ISL_1004709
EPI_ISL_1004710
EPI_ISL_1004711
EPI_ISL_1004712
EPI_ISL_1004713
EPI_ISL_1004714
EPI_ISL_1004715
EPI_ISL_1004716
EPI_ISL_1004717
EPI_ISL_1004718
EPI_ISL_1004719
EPI_ISL_1004731
EPI_ISL_1004720
EPI_ISL_1004721
EPI_ISL_1004722
EPI_ISL_1004723
EPI_ISL_1004724
EPI_ISL_1004725
EPI_ISL_1004726
EPI_ISL_1004727
EPI_ISL_1004728
EPI_ISL_1004729
EPI_ISL_1004730
EPI_ISL_1004732
EPI_ISL_1004733
EPI_ISL_1004734
EPI_ISL_1004735
EPI_ISL_1004736
EPI_ISL_1004737
EPI_ISL_1004738
EPI_ISL_1004739
EPI_ISL_1004740
EPI_ISL_1004741
EPI_ISL_1004742
EPI_ISL_1004743
EPI_ISL_1004744
EPI_ISL_1004745
EPI_ISL_1004746
EPI_ISL_1004747
EPI_ISL_1004748
EPI_ISL_1004749
EPI_ISL_1004759
EPI_ISL_1004750
EPI_ISL_1004751
EPI_ISL_1004752
EPI_ISL_1004753
EPI_ISL_1004754
EPI_ISL_1004755
EPI_ISL_1004756
EPI_ISL_1004757
EPI_ISL_1004758
EPI_ISL_1004760
EPI_ISL_1004763
EPI_ISL_1004761
EPI_ISL_1004762
EPI_ISL_1004765
EPI_ISL_1004766
EPI_ISL_1004767
EPI_ISL_1004768
EPI_ISL_1004769
EPI_ISL_1004770
EPI_ISL_1004771
EPI_ISL_1004772
EPI_ISL_1004773
EPI_ISL_1004774
EPI_ISL_1004775
EPI_ISL_1004776
EPI_ISL_1004777
EPI_ISL_1004778
EPI_ISL_1004779
EPI_ISL_1004780
EPI_ISL_1004781
EPI_ISL_1004782
EPI_ISL_1004783
EPI_ISL_1004784
EPI_ISL_1004785
EPI_ISL_1004786
EPI_ISL_1004787
EPI_ISL_1004788
EPI_ISL_1004789
EPI_ISL_1004790
EPI_ISL_1004791
EPI_ISL_1004792
EPI_ISL_1004793
EPI_ISL_1004794
EPI_ISL_1004807
EPI_ISL_1004795
EPI_ISL_1004796
EPI_ISL_1004797
EPI_ISL_1004798
EPI_ISL_1004799
EPI_ISL_1004800
EPI_ISL_1004801
EPI_ISL_1004802
EPI_ISL_1004803
EPI_ISL_1004804
EPI_ISL_1004805
EPI_ISL_1004806
EPI_ISL_1004809
EPI_ISL_1004808
EPI_ISL_1004810
EPI_ISL_1004811
EPI_ISL_1004812
EPI_ISL_1004813
EPI_ISL_1004814
EPI_ISL_1004815
EPI_ISL_1004816
EPI_ISL_1004817
EPI_ISL_1004818
EPI_ISL_1004819
EPI_ISL_1004820
EPI_ISL_1004821
EPI_ISL_1004822
EPI_ISL_1004823
EPI_ISL_1004824
EPI_ISL_1004825
EPI_ISL_1004826
EPI_ISL_1004827
EPI_ISL_1004828
EPI_ISL_1004829
EPI_ISL_1004830
EPI_ISL_1004831
EPI_ISL_1004832
EPI_ISL_1004833
EPI_ISL_1004834
EPI_ISL_1004835
EPI_ISL_1004836
EPI_ISL_1004837
EPI_ISL_1004838
EPI_ISL_1004839
EPI_ISL_1004840
EPI_ISL_1004841
EPI_ISL_1004842
EPI_ISL_1004843
EPI_ISL_1004854
EPI_ISL_1004852
EPI_ISL_1004844
EPI_ISL_1004845
EPI_ISL_1004846
EPI_ISL_1004847
EPI_ISL_1004848
EPI_ISL_1004849
EPI_ISL_1004850
EPI_ISL_1004851
EPI_ISL_1004853
EPI_ISL_1004855
EPI_ISL_1004856
EPI_ISL_1004857
EPI_ISL_1004858
EPI_ISL_1004859
EPI_ISL_1004860
EPI_ISL_1004861
EPI_ISL_1004862
EPI_ISL_1004863
EPI_ISL_1004864
EPI_ISL_1004865
EPI_ISL_1004866
EPI_ISL_1004867
EPI_ISL_1004868
EPI_ISL_1004869
EPI_ISL_1004870
EPI_ISL_1004871
EPI_ISL_1004872
EPI_ISL_1004873
EPI_ISL_1004874
EPI_ISL_1004875
EPI_ISL_1004876
EPI_ISL_1004877
EPI_ISL_1004878
EPI_ISL_1004879
EPI_ISL_1004880
EPI_ISL_1004881
EPI_ISL_1004882
EPI_ISL_1004883
EPI_ISL_1004884
EPI_ISL_1004885
EPI_ISL_1004886
EPI_ISL_1004887
EPI_ISL_1004888
EPI_ISL_1004889
EPI_ISL_1004890
EPI_ISL_1004891
EPI_ISL_1004892
EPI_ISL_1004893
EPI_ISL_1004894
EPI_ISL_1004895
EPI_ISL_1004896
EPI_ISL_1004897
EPI_ISL_1004898
EPI_ISL_1004899
EPI_ISL_1004900
EPI_ISL_1004901
EPI_ISL_1004902
EPI_ISL_1004903
EPI_ISL_1004904
EPI_ISL_1004905
EPI_ISL_1004906
EPI_ISL_1004907
EPI_ISL_1004908
EPI_ISL_1004909
EPI_ISL_1004910
EPI_ISL_1004911
EPI_ISL_1004912
EPI_ISL_1004913
EPI_ISL_1004914
EPI_ISL_1004915
EPI_ISL_1004916
EPI_ISL_1004917
EPI_ISL_1004918
EPI_ISL_1004919
EPI_ISL_1004920
EPI_ISL_1004921
EPI_ISL_1004922
EPI_ISL_1004923
EPI_ISL_1004924
EPI_ISL_1004925
EPI_ISL_1004926
EPI_ISL_1004927
EPI_ISL_1004928
EPI_ISL_1004929
EPI_ISL_1004930
EPI_ISL_1004931
EPI_ISL_1004932
EPI_ISL_1004933
EPI_ISL_1004934
EPI_ISL_1004935
EPI_ISL_1004936
EPI_ISL_1004937
EPI_ISL_1004938
EPI_ISL_1004939
EPI_ISL_1004940
EPI_ISL_1004941
EPI_ISL_1004942
EPI_ISL_1004943
EPI_ISL_1004944
EPI_ISL_1004945
EPI_ISL_1004946
EPI_ISL_1004947
EPI_ISL_1004948
EPI_ISL_1004949
EPI_ISL_1004950
EPI_ISL_1004951
EPI_ISL_1004952
EPI_ISL_1004953
EPI_ISL_1004954
EPI_ISL_1004955
EPI_ISL_1004956
EPI_ISL_1004957
EPI_ISL_1004958
EPI_ISL_1004959
EPI_ISL_1004960
EPI_ISL_1004961
EPI_ISL_1004962
EPI_ISL_1004963
EPI_ISL_1004964
EPI_ISL_1004965
EPI_ISL_1004966
EPI_ISL_1004967
EPI_ISL_1004968
EPI_ISL_1004969
EPI_ISL_1004970
EPI_ISL_1004971
EPI_ISL_1004972
EPI_ISL_1004973
EPI_ISL_1004974
EPI_ISL_1004975
EPI_ISL_796164
EPI_ISL_796159
EPI_ISL_796160
EPI_ISL_796161
EPI_ISL_796162
EPI_ISL_796163
EPI_ISL_796180
EPI_ISL_796174
EPI_ISL_796165
EPI_ISL_796166
EPI_ISL_796167
EPI_ISL_796168
EPI_ISL_796169
EPI_ISL_796170
EPI_ISL_796171
EPI_ISL_796172
EPI_ISL_796173
EPI_ISL_796175
EPI_ISL_796176
EPI_ISL_796177
EPI_ISL_796178
EPI_ISL_796179
EPI_ISL_796196
EPI_ISL_796181
EPI_ISL_796182
EPI_ISL_796183
EPI_ISL_796184
EPI_ISL_796185
EPI_ISL_796186
EPI_ISL_796187
EPI_ISL_796188
EPI_ISL_796189
EPI_ISL_796190
EPI_ISL_796191
EPI_ISL_796192
EPI_ISL_796193
EPI_ISL_796194
EPI_ISL_796195
EPI_ISL_796197
EPI_ISL_796198
EPI_ISL_796199
EPI_ISL_796200
EPI_ISL_796201
EPI_ISL_796202
EPI_ISL_796203
EPI_ISL_796204
EPI_ISL_796205
EPI_ISL_796206
EPI_ISL_796207
EPI_ISL_796208
EPI_ISL_796209
EPI_ISL_796210
EPI_ISL_796211
EPI_ISL_796212
EPI_ISL_796213
EPI_ISL_796214
EPI_ISL_796215
EPI_ISL_796216
EPI_ISL_796217
EPI_ISL_796218
EPI_ISL_796219
EPI_ISL_796220
EPI_ISL_796221
EPI_ISL_796222
EPI_ISL_796223
EPI_ISL_796224
EPI_ISL_796225
EPI_ISL_796226
EPI_ISL_796227
EPI_ISL_796228
EPI_ISL_796229
EPI_ISL_796230
EPI_ISL_796231
EPI_ISL_796232
EPI_ISL_796233
EPI_ISL_796234
EPI_ISL_796235
EPI_ISL_796236
EPI_ISL_796237
EPI_ISL_796238
EPI_ISL_796239
EPI_ISL_796240
EPI_ISL_796241
EPI_ISL_796242
EPI_ISL_796243
EPI_ISL_796244
EPI_ISL_796245
EPI_ISL_796246
EPI_ISL_796247
EPI_ISL_796248
EPI_ISL_796249
EPI_ISL_796250
EPI_ISL_796251
EPI_ISL_796252
EPI_ISL_796253
EPI_ISL_796254
EPI_ISL_796255
EPI_ISL_796256
EPI_ISL_796257
EPI_ISL_796262
EPI_ISL_796266
EPI_ISL_796258
EPI_ISL_796259
EPI_ISL_796260
EPI_ISL_796261
EPI_ISL_796263
EPI_ISL_796264
EPI_ISL_796265
EPI_ISL_796267
EPI_ISL_796268
EPI_ISL_796269
EPI_ISL_796270
EPI_ISL_796271
EPI_ISL_796272
EPI_ISL_796273
EPI_ISL_796274
EPI_ISL_796275
EPI_ISL_796276
EPI_ISL_796277
EPI_ISL_796278
EPI_ISL_796279
EPI_ISL_796280
EPI_ISL_796281
EPI_ISL_796282
EPI_ISL_796283
EPI_ISL_796284
EPI_ISL_796285
EPI_ISL_796286
EPI_ISL_796287
EPI_ISL_796288
EPI_ISL_796289
EPI_ISL_796290
EPI_ISL_796291
EPI_ISL_796292
EPI_ISL_796293
EPI_ISL_796294
EPI_ISL_796295
EPI_ISL_796296
EPI_ISL_796297
EPI_ISL_796298
EPI_ISL_796299
EPI_ISL_796300
EPI_ISL_796301
EPI_ISL_796314
EPI_ISL_796317
EPI_ISL_796302
EPI_ISL_796303
EPI_ISL_796304
EPI_ISL_796305
EPI_ISL_796306
EPI_ISL_796307
EPI_ISL_796308
EPI_ISL_796309
EPI_ISL_796310
EPI_ISL_796311
EPI_ISL_796312
EPI_ISL_796313
EPI_ISL_796315
EPI_ISL_796316
EPI_ISL_796318
EPI_ISL_796319
EPI_ISL_796320
EPI_ISL_796321
EPI_ISL_796322
EPI_ISL_796323
EPI_ISL_796324
EPI_ISL_796325
EPI_ISL_796326
EPI_ISL_796327
EPI_ISL_796328
EPI_ISL_796329
EPI_ISL_796330
EPI_ISL_796331
EPI_ISL_796332
EPI_ISL_796333
EPI_ISL_796334
EPI_ISL_796335
EPI_ISL_796336
EPI_ISL_796337
EPI_ISL_796338
EPI_ISL_796339
EPI_ISL_796340
EPI_ISL_796341
EPI_ISL_796342
EPI_ISL_796343
EPI_ISL_796344
EPI_ISL_796345
EPI_ISL_796346
EPI_ISL_796347
EPI_ISL_796348
EPI_ISL_796349
EPI_ISL_796350
EPI_ISL_796351
EPI_ISL_796352
EPI_ISL_796353
EPI_ISL_796354
EPI_ISL_796355
EPI_ISL_796356
EPI_ISL_796357
EPI_ISL_796358
EPI_ISL_796359
EPI_ISL_796360
EPI_ISL_796361
EPI_ISL_796362
EPI_ISL_796363
EPI_ISL_796364
EPI_ISL_796365
EPI_ISL_796366
EPI_ISL_796367
EPI_ISL_796368
EPI_ISL_796369
EPI_ISL_796370
EPI_ISL_796371
EPI_ISL_796372
EPI_ISL_796373
EPI_ISL_796374
EPI_ISL_796375
EPI_ISL_796376
EPI_ISL_796377
EPI_ISL_796378
EPI_ISL_796379
EPI_ISL_796380
EPI_ISL_796381
EPI_ISL_796382
EPI_ISL_796383
EPI_ISL_796384
EPI_ISL_796385
EPI_ISL_796386
EPI_ISL_796387
EPI_ISL_796388
EPI_ISL_796389
EPI_ISL_796390
EPI_ISL_796391
EPI_ISL_796392
EPI_ISL_796393
EPI_ISL_796394
EPI_ISL_796395
EPI_ISL_796396
EPI_ISL_796397
EPI_ISL_796398
EPI_ISL_796399
EPI_ISL_796400
EPI_ISL_796401
EPI_ISL_796402
EPI_ISL_796403
EPI_ISL_796404
EPI_ISL_796405
EPI_ISL_796406
EPI_ISL_796407
EPI_ISL_796408
EPI_ISL_796409
EPI_ISL_796410
EPI_ISL_796411
EPI_ISL_796412
EPI_ISL_796413
EPI_ISL_796414
EPI_ISL_796415
EPI_ISL_796416
EPI_ISL_796417
EPI_ISL_796418
EPI_ISL_796419
EPI_ISL_796420
EPI_ISL_796421
EPI_ISL_796422
EPI_ISL_796423
EPI_ISL_796424
EPI_ISL_796425
EPI_ISL_796426
EPI_ISL_796427
EPI_ISL_796428
EPI_ISL_796429
EPI_ISL_796430
EPI_ISL_796431
EPI_ISL_796432
EPI_ISL_796433
EPI_ISL_796434
EPI_ISL_796435
EPI_ISL_796436
EPI_ISL_796437
EPI_ISL_796453
EPI_ISL_796438
EPI_ISL_796439
EPI_ISL_796440
EPI_ISL_796441
EPI_ISL_796442
EPI_ISL_796443
EPI_ISL_796444
EPI_ISL_796445
EPI_ISL_796446
EPI_ISL_796447
EPI_ISL_796448
EPI_ISL_796449
EPI_ISL_796450
EPI_ISL_796451
EPI_ISL_796452
EPI_ISL_796454
EPI_ISL_796455
EPI_ISL_796456
EPI_ISL_796457
EPI_ISL_796458
EPI_ISL_796459
EPI_ISL_796460
EPI_ISL_796461
EPI_ISL_796462
EPI_ISL_796463
EPI_ISL_796464
EPI_ISL_796465
EPI_ISL_796466
EPI_ISL_796467
EPI_ISL_796468
EPI_ISL_796469
EPI_ISL_796470
EPI_ISL_796471
EPI_ISL_796472
EPI_ISL_796473
EPI_ISL_796474
EPI_ISL_796475
EPI_ISL_796476
EPI_ISL_796477
EPI_ISL_796478
EPI_ISL_796479
EPI_ISL_796480
EPI_ISL_796481
EPI_ISL_796482
EPI_ISL_796483
EPI_ISL_796490
EPI_ISL_796484
EPI_ISL_796485
EPI_ISL_796486
EPI_ISL_796487
EPI_ISL_796488
EPI_ISL_796489
EPI_ISL_796491
EPI_ISL_796492
EPI_ISL_796493
EPI_ISL_796494
EPI_ISL_796495
EPI_ISL_796496
EPI_ISL_796497
EPI_ISL_796498
EPI_ISL_796499
EPI_ISL_796500
EPI_ISL_796501
EPI_ISL_796502
EPI_ISL_796503
EPI_ISL_796504
EPI_ISL_796505
EPI_ISL_796506
EPI_ISL_796507
EPI_ISL_796508
EPI_ISL_796509
EPI_ISL_796510
EPI_ISL_796511
EPI_ISL_796512
EPI_ISL_796513
EPI_ISL_796514
EPI_ISL_796515
EPI_ISL_796516
EPI_ISL_796517
EPI_ISL_796518
EPI_ISL_796519
EPI_ISL_796520
EPI_ISL_796521
EPI_ISL_796522
EPI_ISL_796523
EPI_ISL_796524
EPI_ISL_796525
EPI_ISL_796526
EPI_ISL_796527
EPI_ISL_796528
EPI_ISL_796529
EPI_ISL_796530
EPI_ISL_796531
EPI_ISL_796532
EPI_ISL_796533
EPI_ISL_796534
EPI_ISL_796535
EPI_ISL_796536
EPI_ISL_796537
EPI_ISL_796538
EPI_ISL_796539
EPI_ISL_796540
EPI_ISL_796541
EPI_ISL_796542
EPI_ISL_796543
EPI_ISL_796544
EPI_ISL_796545
EPI_ISL_796546
EPI_ISL_796547
EPI_ISL_796548
EPI_ISL_796549
EPI_ISL_796550
EPI_ISL_796551
EPI_ISL_796552
EPI_ISL_796553
EPI_ISL_796554
EPI_ISL_796555
EPI_ISL_796556
EPI_ISL_796557
EPI_ISL_796558
EPI_ISL_796559
EPI_ISL_796561
EPI_ISL_796560
EPI_ISL_796562
EPI_ISL_796563
EPI_ISL_796564
EPI_ISL_796565
EPI_ISL_796566
EPI_ISL_796567
EPI_ISL_796568
EPI_ISL_796569
EPI_ISL_796570
EPI_ISL_796571
EPI_ISL_796572
EPI_ISL_796573
EPI_ISL_796574
EPI_ISL_796577
EPI_ISL_796575
EPI_ISL_796576
EPI_ISL_796578
EPI_ISL_796579
EPI_ISL_796580
EPI_ISL_796581
EPI_ISL_796582
EPI_ISL_796583
EPI_ISL_796584
EPI_ISL_796585
EPI_ISL_796586
EPI_ISL_796587
EPI_ISL_796588
EPI_ISL_796589
EPI_ISL_796594
EPI_ISL_796590
EPI_ISL_796591
EPI_ISL_796592
EPI_ISL_796593
EPI_ISL_796595
EPI_ISL_796596
EPI_ISL_796597
EPI_ISL_796598
EPI_ISL_796599
EPI_ISL_796600
EPI_ISL_796601
EPI_ISL_796602
EPI_ISL_796603
EPI_ISL_796604
EPI_ISL_796605
EPI_ISL_796606
EPI_ISL_796607
EPI_ISL_796608
EPI_ISL_796609
EPI_ISL_796610
EPI_ISL_796611
EPI_ISL_796612
EPI_ISL_796613
EPI_ISL_796614
EPI_ISL_796615
EPI_ISL_796616
EPI_ISL_796617
EPI_ISL_796618
EPI_ISL_796619
EPI_ISL_796620
EPI_ISL_796621
EPI_ISL_796622
EPI_ISL_796623
EPI_ISL_796624
EPI_ISL_796625
EPI_ISL_796626
EPI_ISL_796627
EPI_ISL_796628
EPI_ISL_796629
EPI_ISL_796630
EPI_ISL_796631
EPI_ISL_796632
EPI_ISL_796633
EPI_ISL_796634
EPI_ISL_796642
EPI_ISL_796635
EPI_ISL_796636
EPI_ISL_796637
EPI_ISL_796638
EPI_ISL_796639
EPI_ISL_796640
EPI_ISL_796641
EPI_ISL_796643
EPI_ISL_796644
EPI_ISL_796645
EPI_ISL_796646
EPI_ISL_811129
EPI_ISL_811130
EPI_ISL_811131
EPI_ISL_811132
EPI_ISL_811133
EPI_ISL_1129279
EPI_ISL_1129280
EPI_ISL_1129283
EPI_ISL_1129284
EPI_ISL_1129286
EPI_ISL_1129285
EPI_ISL_1129288
EPI_ISL_1129290
EPI_ISL_1129291
EPI_ISL_1129292
EPI_ISL_1129293
EPI_ISL_1129294
EPI_ISL_1129295
EPI_ISL_1129296
EPI_ISL_1129297
EPI_ISL_1129298
EPI_ISL_1129299
EPI_ISL_1129300
EPI_ISL_1129301
EPI_ISL_1129302
EPI_ISL_1129303
EPI_ISL_1129304
EPI_ISL_1129305
EPI_ISL_1129306
EPI_ISL_1129308
EPI_ISL_1129309
EPI_ISL_1129312
EPI_ISL_1129313
EPI_ISL_1129314
EPI_ISL_1129315
EPI_ISL_1129318
EPI_ISL_1129320
EPI_ISL_1129322
EPI_ISL_1129323
EPI_ISL_1129325
EPI_ISL_1129327
EPI_ISL_1129328
EPI_ISL_1129329
EPI_ISL_1129331
EPI_ISL_1129332
EPI_ISL_1129334
EPI_ISL_1129335
EPI_ISL_1129336
EPI_ISL_1129337
EPI_ISL_1129338
EPI_ISL_1129339
EPI_ISL_1129340
EPI_ISL_1129341
EPI_ISL_1129343
EPI_ISL_1129344
EPI_ISL_1129345
EPI_ISL_1129347
EPI_ISL_1129348
EPI_ISL_1129349
EPI_ISL_1129350
EPI_ISL_1129351
EPI_ISL_1129352
EPI_ISL_1129353
EPI_ISL_1129354
EPI_ISL_1129355
EPI_ISL_1129356
EPI_ISL_1129357
EPI_ISL_1129358
EPI_ISL_1129359
EPI_ISL_1129360
EPI_ISL_1129361
EPI_ISL_1129362
EPI_ISL_1129363
EPI_ISL_1129364
EPI_ISL_1129367
EPI_ISL_1129368
EPI_ISL_1129369
EPI_ISL_1129370
EPI_ISL_1129371
EPI_ISL_1129373
EPI_ISL_1129374
EPI_ISL_1129375
EPI_ISL_1129376
EPI_ISL_1129377
EPI_ISL_1129378
EPI_ISL_1129379
EPI_ISL_1129380
EPI_ISL_1129381
EPI_ISL_1129382
EPI_ISL_1129393
EPI_ISL_1129385
EPI_ISL_1129386
EPI_ISL_1129387
EPI_ISL_1129388
EPI_ISL_1129389
EPI_ISL_1129394
EPI_ISL_1129395
EPI_ISL_1129396
EPI_ISL_1129397
EPI_ISL_1129398
EPI_ISL_1129399
EPI_ISL_1129400
EPI_ISL_1129401
EPI_ISL_1129402
EPI_ISL_1129403
EPI_ISL_1129404
EPI_ISL_1129405
EPI_ISL_1129406
EPI_ISL_1129408
EPI_ISL_1129409
EPI_ISL_1129410
EPI_ISL_1129411
EPI_ISL_1129412
EPI_ISL_1129413
EPI_ISL_1129414
EPI_ISL_1129466
EPI_ISL_1129415
EPI_ISL_1129416
EPI_ISL_1129417
EPI_ISL_1129418
EPI_ISL_1129419
EPI_ISL_1129420
EPI_ISL_1129422
EPI_ISL_1129423
EPI_ISL_1129424
EPI_ISL_1129426
EPI_ISL_1129428
EPI_ISL_1129431
EPI_ISL_1129432
EPI_ISL_1129433
EPI_ISL_1129436
EPI_ISL_1129437
EPI_ISL_1129438
EPI_ISL_1129439
EPI_ISL_1129440
EPI_ISL_1129441
EPI_ISL_1129442
EPI_ISL_1129443
EPI_ISL_1129444
EPI_ISL_1129445
EPI_ISL_1129446
EPI_ISL_1129447
EPI_ISL_1129448
EPI_ISL_1129449
EPI_ISL_1129450
EPI_ISL_1129451
EPI_ISL_1129452
EPI_ISL_1129453
EPI_ISL_1129454
EPI_ISL_1129455
EPI_ISL_1129456
EPI_ISL_1129457
EPI_ISL_1129458
EPI_ISL_1129459
EPI_ISL_1129461
EPI_ISL_1129462
EPI_ISL_1129463
EPI_ISL_1129464
EPI_ISL_1129470
EPI_ISL_1129471
EPI_ISL_1129472
EPI_ISL_1129475
EPI_ISL_1129476
EPI_ISL_1129477
EPI_ISL_1129481
EPI_ISL_1129483
EPI_ISL_1129485
EPI_ISL_1129486
EPI_ISL_1129487
EPI_ISL_1129488
EPI_ISL_1129489
EPI_ISL_1129490
EPI_ISL_1129491
EPI_ISL_1129492
EPI_ISL_1129494
EPI_ISL_1129495
EPI_ISL_1129496
EPI_ISL_1129497
EPI_ISL_1129521
EPI_ISL_1129498
EPI_ISL_1129506
EPI_ISL_1129507
EPI_ISL_1129499
EPI_ISL_1129501
EPI_ISL_1129502
EPI_ISL_1129503
EPI_ISL_1129504
EPI_ISL_1129505
EPI_ISL_1129508
EPI_ISL_1129509
EPI_ISL_1129510
EPI_ISL_1129512
EPI_ISL_1129513
EPI_ISL_1129514
EPI_ISL_1129516
EPI_ISL_1129517
EPI_ISL_1129520
EPI_ISL_1129522
EPI_ISL_1129535
EPI_ISL_1129524
EPI_ISL_1129525
EPI_ISL_1129526
EPI_ISL_1129527
EPI_ISL_1129528
EPI_ISL_1129529
EPI_ISL_1129530
EPI_ISL_1129531
EPI_ISL_1129532
EPI_ISL_1129533
EPI_ISL_1129534
EPI_ISL_1129538
EPI_ISL_1129537
EPI_ISL_1129539
EPI_ISL_1129541
EPI_ISL_1129542
EPI_ISL_1129543
EPI_ISL_1129545
EPI_ISL_1129546
EPI_ISL_1129620
EPI_ISL_1129548
EPI_ISL_1129549
EPI_ISL_1129552
EPI_ISL_1129553
EPI_ISL_1129554
EPI_ISL_1129555
EPI_ISL_1129556
EPI_ISL_1129557
EPI_ISL_1129558
EPI_ISL_1129559
EPI_ISL_1129560
EPI_ISL_1129561
EPI_ISL_1129562
EPI_ISL_1129728
EPI_ISL_1129563
EPI_ISL_1129564
EPI_ISL_1129565
EPI_ISL_1129566
EPI_ISL_1129567
EPI_ISL_1129568
EPI_ISL_1129571
EPI_ISL_1129573
EPI_ISL_1129574
EPI_ISL_1129576
EPI_ISL_1129577
EPI_ISL_1129578
EPI_ISL_1129579
EPI_ISL_1129580
EPI_ISL_1129581
EPI_ISL_1129582
EPI_ISL_1129585
EPI_ISL_1129586
EPI_ISL_1129588
EPI_ISL_1129590
EPI_ISL_1129591
EPI_ISL_1129592
EPI_ISL_1129593
EPI_ISL_1129594
EPI_ISL_1129595
EPI_ISL_1129596
EPI_ISL_1129597
EPI_ISL_1129598
EPI_ISL_1129599
EPI_ISL_1129600
EPI_ISL_1129602
EPI_ISL_1129603
EPI_ISL_1129604
EPI_ISL_1129606
EPI_ISL_1129607
EPI_ISL_1129609
EPI_ISL_1129610
EPI_ISL_1129611
EPI_ISL_1129612
EPI_ISL_1129614
EPI_ISL_1129615
EPI_ISL_1129616
EPI_ISL_1129618
EPI_ISL_1129619
EPI_ISL_1129623
EPI_ISL_1129624
EPI_ISL_1129621
EPI_ISL_1129622
EPI_ISL_1129625
EPI_ISL_1129626
EPI_ISL_1129627
EPI_ISL_1129628
EPI_ISL_1129629
EPI_ISL_1129630
EPI_ISL_1129632
EPI_ISL_1129633
EPI_ISL_1129634
EPI_ISL_1129635
EPI_ISL_1129680
EPI_ISL_1129644
EPI_ISL_1129636
EPI_ISL_1129637
EPI_ISL_1129638
EPI_ISL_1129639
EPI_ISL_1129640
EPI_ISL_1129641
EPI_ISL_1129642
EPI_ISL_1129643
EPI_ISL_1129645
EPI_ISL_1129646
EPI_ISL_1129647
EPI_ISL_1129651
EPI_ISL_1129652
EPI_ISL_1129653
EPI_ISL_1129654
EPI_ISL_1129655
EPI_ISL_1129656
EPI_ISL_1129657
EPI_ISL_1129658
EPI_ISL_1129659
EPI_ISL_1129660
EPI_ISL_1129661
EPI_ISL_1129662
EPI_ISL_1129663
EPI_ISL_1129664
EPI_ISL_1129665
EPI_ISL_1129666
EPI_ISL_1129667
EPI_ISL_1129668
EPI_ISL_1129669
EPI_ISL_1129670
EPI_ISL_1129671
EPI_ISL_1129672
EPI_ISL_1129673
EPI_ISL_1129674
EPI_ISL_1129675
EPI_ISL_1129677
EPI_ISL_1129681
EPI_ISL_1129683
EPI_ISL_1129684
EPI_ISL_1129686
EPI_ISL_1129687
EPI_ISL_1129688
EPI_ISL_1129689
EPI_ISL_1129690
EPI_ISL_1129691
EPI_ISL_1129692
EPI_ISL_1129693
EPI_ISL_1129694
EPI_ISL_1129695
EPI_ISL_1129703
EPI_ISL_1129704
EPI_ISL_1129696
EPI_ISL_1129697
EPI_ISL_1129698
EPI_ISL_1129699
EPI_ISL_1129700
EPI_ISL_1129701
EPI_ISL_1129702
EPI_ISL_1129705
EPI_ISL_1129706
EPI_ISL_1129708
EPI_ISL_1129709
EPI_ISL_1129710
EPI_ISL_1129711
EPI_ISL_1129712
EPI_ISL_1129713
EPI_ISL_1129714
EPI_ISL_1129715
EPI_ISL_1129716
EPI_ISL_1129717
EPI_ISL_1129718
EPI_ISL_1129720
EPI_ISL_1129721
EPI_ISL_1129722
EPI_ISL_1129723
EPI_ISL_1129725
EPI_ISL_1129726
EPI_ISL_1129727
EPI_ISL_1129729
EPI_ISL_1129732
EPI_ISL_1129733
EPI_ISL_1129734
EPI_ISL_1129735
EPI_ISL_1129736
EPI_ISL_1129737
EPI_ISL_1129738
EPI_ISL_1129740
EPI_ISL_1129741
EPI_ISL_1129742
EPI_ISL_1129743
EPI_ISL_1129746
EPI_ISL_1129744
EPI_ISL_1129745
EPI_ISL_1129748
EPI_ISL_1129749
EPI_ISL_1129750
EPI_ISL_1129752
EPI_ISL_1129753
EPI_ISL_1129755
EPI_ISL_1129756
EPI_ISL_1129757
EPI_ISL_1129760
EPI_ISL_1129761
EPI_ISL_1129762
EPI_ISL_1129763
EPI_ISL_1129764
EPI_ISL_1129765
EPI_ISL_1129767
EPI_ISL_1129769
EPI_ISL_1129770
EPI_ISL_1129771
EPI_ISL_1129772
EPI_ISL_1118982
EPI_ISL_1129774
EPI_ISL_1129775
EPI_ISL_1129776
EPI_ISL_1129777
EPI_ISL_1129778
EPI_ISL_1129781
EPI_ISL_1129782
EPI_ISL_1129783
EPI_ISL_1129784
EPI_ISL_1129785
EPI_ISL_1129788
EPI_ISL_1129789
EPI_ISL_1129790
EPI_ISL_1129791
EPI_ISL_1129792
EPI_ISL_1129793
EPI_ISL_1129794
EPI_ISL_1129795
EPI_ISL_1129796
EPI_ISL_1129797
EPI_ISL_1129798
EPI_ISL_1129799
EPI_ISL_1129800
EPI_ISL_1129801
EPI_ISL_1129802
EPI_ISL_1129803
EPI_ISL_1118937
EPI_ISL_1129804
EPI_ISL_1129805
EPI_ISL_1129806
EPI_ISL_1129807
EPI_ISL_1129809
EPI_ISL_1129810
EPI_ISL_1129811
EPI_ISL_1129812
EPI_ISL_1129813
EPI_ISL_1129814
EPI_ISL_1129815
EPI_ISL_1129816
EPI_ISL_1129817
EPI_ISL_1129818
EPI_ISL_1118981
EPI_ISL_1118940
EPI_ISL_1118941
EPI_ISL_1118942
EPI_ISL_1118944
EPI_ISL_1118946
EPI_ISL_1118951
EPI_ISL_1118952
EPI_ISL_1129842
EPI_ISL_1118954
EPI_ISL_1118955
EPI_ISL_1118959
EPI_ISL_1118961
EPI_ISL_1118963
EPI_ISL_1118966
EPI_ISL_1118967
EPI_ISL_1129819
EPI_ISL_1129820
EPI_ISL_1129821
EPI_ISL_1129822
EPI_ISL_1129823
EPI_ISL_1129824
EPI_ISL_1129825
EPI_ISL_1129826
EPI_ISL_1129827
EPI_ISL_1129828
EPI_ISL_1129829
EPI_ISL_1129830
EPI_ISL_1129831
EPI_ISL_1129832
EPI_ISL_1129833
EPI_ISL_1118971
EPI_ISL_1118976
EPI_ISL_1118977
EPI_ISL_1118978
EPI_ISL_1118979
EPI_ISL_1129834
EPI_ISL_1129835
EPI_ISL_1129837
EPI_ISL_1129838
EPI_ISL_1129839
EPI_ISL_1129840
EPI_ISL_1129841
EPI_ISL_1129843
EPI_ISL_1129844
EPI_ISL_1129845
EPI_ISL_1129846
EPI_ISL_1129847
EPI_ISL_1129848
EPI_ISL_1129849
EPI_ISL_1129850
EPI_ISL_1118988
EPI_ISL_1118989
EPI_ISL_1129851
EPI_ISL_1129852
EPI_ISL_1129853
EPI_ISL_1129854
EPI_ISL_1129855
EPI_ISL_1129856
EPI_ISL_1129857
EPI_ISL_1129858
EPI_ISL_1129859
EPI_ISL_1129860
EPI_ISL_1129862
EPI_ISL_1129863
EPI_ISL_1129864
EPI_ISL_1129865
EPI_ISL_1118993
EPI_ISL_1118997
EPI_ISL_1118998
EPI_ISL_1119000
EPI_ISL_1119004
EPI_ISL_1129866
EPI_ISL_1129867
EPI_ISL_1129868
EPI_ISL_1129869
EPI_ISL_1129870
EPI_ISL_1129871
EPI_ISL_1129872
EPI_ISL_1129874
EPI_ISL_1129875
EPI_ISL_1129876
EPI_ISL_1129877
EPI_ISL_1129878
EPI_ISL_1129879
EPI_ISL_1129880
EPI_ISL_1119005
EPI_ISL_1119019
EPI_ISL_1129881
EPI_ISL_1129882
EPI_ISL_1129883
EPI_ISL_1129884
EPI_ISL_1129887
EPI_ISL_1129888
EPI_ISL_1129889
EPI_ISL_1129890
EPI_ISL_1129891
EPI_ISL_1129893
EPI_ISL_1129894
EPI_ISL_1129895
EPI_ISL_1119032
EPI_ISL_1119033
EPI_ISL_1119034
EPI_ISL_1129896
EPI_ISL_1129897
EPI_ISL_1129899
EPI_ISL_1129900
EPI_ISL_1129901
EPI_ISL_1129903
EPI_ISL_1129904
EPI_ISL_1129907
EPI_ISL_1129908
EPI_ISL_1129909
EPI_ISL_1129910
EPI_ISL_1119035
EPI_ISL_1119036
EPI_ISL_1119037
EPI_ISL_1119038
EPI_ISL_1119039
EPI_ISL_1119040
EPI_ISL_1129940
EPI_ISL_1129911
EPI_ISL_1129912
EPI_ISL_1129913
EPI_ISL_1129914
EPI_ISL_1129915
EPI_ISL_1129916
EPI_ISL_1129919
EPI_ISL_1129920
EPI_ISL_1129921
EPI_ISL_1129922
EPI_ISL_1129923
EPI_ISL_1129924
EPI_ISL_1129925
EPI_ISL_1119051
EPI_ISL_1119052
EPI_ISL_1119053
EPI_ISL_1119054
EPI_ISL_1119055
EPI_ISL_1119056
EPI_ISL_1119057
EPI_ISL_1119058
EPI_ISL_1119059
EPI_ISL_1119060
EPI_ISL_1119061
EPI_ISL_1119062
EPI_ISL_1119063
EPI_ISL_1119064
EPI_ISL_1129926
EPI_ISL_1129927
EPI_ISL_1129928
EPI_ISL_1129929
EPI_ISL_1129930
EPI_ISL_1129932
EPI_ISL_1129933
EPI_ISL_1129935
EPI_ISL_1119067
EPI_ISL_1119065
EPI_ISL_1119066
EPI_ISL_1119068
EPI_ISL_1119069
EPI_ISL_1119070
EPI_ISL_1119071
EPI_ISL_1119072
EPI_ISL_1119073
EPI_ISL_1119074
EPI_ISL_1129948
EPI_ISL_1119081
EPI_ISL_1119082
EPI_ISL_1119075
EPI_ISL_1119076
EPI_ISL_1119077
EPI_ISL_1119078
EPI_ISL_1119079
EPI_ISL_1119080
EPI_ISL_1119083
EPI_ISL_1119084
EPI_ISL_1119085
EPI_ISL_1119086
EPI_ISL_1119087
EPI_ISL_1119088
EPI_ISL_1129942
EPI_ISL_1129943
EPI_ISL_1129944
EPI_ISL_1129945
EPI_ISL_1129946
EPI_ISL_1129947
EPI_ISL_1129949
EPI_ISL_1129950
EPI_ISL_1129951
EPI_ISL_1129952
EPI_ISL_1129953
EPI_ISL_1129954
EPI_ISL_1129955
EPI_ISL_1119140
EPI_ISL_1119089
EPI_ISL_1119090
EPI_ISL_1119091
EPI_ISL_1119092
EPI_ISL_1119093
EPI_ISL_1119094
EPI_ISL_1119095
EPI_ISL_1119096
EPI_ISL_1119097
EPI_ISL_1119098
EPI_ISL_1119099
EPI_ISL_1119100
EPI_ISL_1119101
EPI_ISL_1119102
EPI_ISL_1119103
EPI_ISL_1129956
EPI_ISL_1129957
EPI_ISL_1129958
EPI_ISL_1129959
EPI_ISL_1129960
EPI_ISL_1129961
EPI_ISL_1129962
EPI_ISL_1129963
EPI_ISL_1129964
EPI_ISL_1129965
EPI_ISL_1129967
EPI_ISL_1129968
EPI_ISL_1129969
EPI_ISL_1119104
EPI_ISL_1119105
EPI_ISL_1119106
EPI_ISL_1119107
EPI_ISL_1119108
EPI_ISL_1119109
EPI_ISL_1119110
EPI_ISL_1119111
EPI_ISL_1119112
EPI_ISL_1119113
EPI_ISL_1119114
EPI_ISL_1119115
EPI_ISL_1119116
EPI_ISL_1119117
EPI_ISL_1119118
EPI_ISL_1129971
EPI_ISL_1129974
EPI_ISL_1129975
EPI_ISL_1129976
EPI_ISL_1129977
EPI_ISL_1129979
EPI_ISL_1129980
EPI_ISL_1129981
EPI_ISL_1129982
EPI_ISL_1129983
EPI_ISL_1129985
EPI_ISL_1119119
EPI_ISL_1119120
EPI_ISL_1119121
EPI_ISL_1119122
EPI_ISL_1119123
EPI_ISL_1119124
EPI_ISL_1119125
EPI_ISL_1119126
EPI_ISL_1119127
EPI_ISL_1119128
EPI_ISL_1119129
EPI_ISL_1119130
EPI_ISL_1119131
EPI_ISL_1119132
EPI_ISL_1119133
EPI_ISL_1129986
EPI_ISL_1129987
EPI_ISL_1129988
EPI_ISL_1129989
EPI_ISL_1129990
EPI_ISL_1129991
EPI_ISL_1129992
EPI_ISL_1129993
EPI_ISL_1129994
EPI_ISL_1129995
EPI_ISL_1129996
EPI_ISL_1129998
EPI_ISL_1129999
EPI_ISL_1130000
EPI_ISL_1119134
EPI_ISL_1119135
EPI_ISL_1119136
EPI_ISL_1119137
EPI_ISL_1119138
EPI_ISL_1119139
EPI_ISL_1130002
EPI_ISL_1130003
EPI_ISL_1130004
EPI_ISL_1130005
EPI_ISL_1130006
EPI_ISL_1130007
EPI_ISL_1130008
EPI_ISL_1130009
EPI_ISL_1130010
EPI_ISL_1130011
EPI_ISL_1130012
EPI_ISL_1130014
EPI_ISL_1130015
EPI_ISL_1130017
EPI_ISL_1130018
EPI_ISL_1130019
EPI_ISL_1130020
EPI_ISL_1130021
EPI_ISL_1130022
EPI_ISL_1130023
EPI_ISL_1130024
EPI_ISL_1130025
EPI_ISL_1130026
EPI_ISL_1119141
EPI_ISL_1119142
EPI_ISL_1119143
EPI_ISL_1119144
EPI_ISL_1119145
EPI_ISL_1119146
EPI_ISL_1119147
EPI_ISL_1119148
EPI_ISL_1119149
EPI_ISL_1119150
EPI_ISL_1119151
EPI_ISL_1119152
EPI_ISL_1119153
EPI_ISL_1119154
EPI_ISL_1119155
EPI_ISL_1119156
EPI_ISL_1119157
EPI_ISL_1119158
EPI_ISL_1119159
EPI_ISL_1119160
EPI_ISL_1119161
EPI_ISL_1119162
EPI_ISL_1119163
EPI_ISL_1119164
EPI_ISL_1119165
EPI_ISL_1119166
EPI_ISL_1119167
EPI_ISL_1119168
EPI_ISL_1119169
EPI_ISL_1130027
EPI_ISL_1130028
EPI_ISL_1130029
EPI_ISL_1130030
EPI_ISL_1130031
EPI_ISL_1130032
EPI_ISL_1130033
EPI_ISL_1130034
EPI_ISL_1130035
EPI_ISL_1130036
EPI_ISL_1130038
EPI_ISL_1130041
EPI_ISL_1119170
EPI_ISL_1130042
EPI_ISL_1130043
EPI_ISL_1130044
EPI_ISL_1119171
EPI_ISL_1130046
EPI_ISL_1119172
EPI_ISL_1119173
EPI_ISL_1119174
EPI_ISL_1119175
EPI_ISL_1119176
EPI_ISL_1119177
EPI_ISL_1119178
EPI_ISL_1119179
EPI_ISL_1119180
EPI_ISL_1119181
EPI_ISL_1119182
EPI_ISL_1119183
EPI_ISL_1119184
EPI_ISL_1119185
EPI_ISL_1119186
EPI_ISL_1130047
EPI_ISL_1130048
EPI_ISL_1130049
EPI_ISL_1130050
EPI_ISL_1130051
EPI_ISL_1130052
EPI_ISL_1130053
EPI_ISL_1130054
EPI_ISL_1130055
EPI_ISL_1130056
EPI_ISL_1130057
EPI_ISL_1130058
EPI_ISL_1130059
EPI_ISL_1130078
EPI_ISL_1119187
EPI_ISL_1119188
EPI_ISL_1119189
EPI_ISL_1119190
EPI_ISL_1119191
EPI_ISL_1119192
EPI_ISL_1119193
EPI_ISL_1119194
EPI_ISL_1119195
EPI_ISL_1119196
EPI_ISL_1119197
EPI_ISL_1119198
EPI_ISL_1119199
EPI_ISL_1119200
EPI_ISL_1119201
EPI_ISL_1130062
EPI_ISL_1130063
EPI_ISL_1130065
EPI_ISL_1130067
EPI_ISL_1130068
EPI_ISL_1130069
EPI_ISL_1130076
EPI_ISL_1130094
EPI_ISL_1130079
EPI_ISL_1130080
EPI_ISL_1130081
EPI_ISL_1130082
EPI_ISL_1130083
EPI_ISL_1130084
EPI_ISL_1130085
EPI_ISL_1130086
EPI_ISL_1130089
EPI_ISL_1130092
EPI_ISL_1130093
EPI_ISL_1119206
EPI_ISL_1119207
EPI_ISL_1119203
EPI_ISL_1119204
EPI_ISL_1119205
EPI_ISL_1119208
EPI_ISL_1119209
EPI_ISL_1119210
EPI_ISL_1119211
EPI_ISL_1119212
EPI_ISL_1119213
EPI_ISL_1119214
EPI_ISL_1119215
EPI_ISL_1119216
EPI_ISL_1130105
EPI_ISL_1130095
EPI_ISL_1130096
EPI_ISL_1130097
EPI_ISL_1130098
EPI_ISL_1130100
EPI_ISL_1130101
EPI_ISL_1130103
EPI_ISL_1130107
EPI_ISL_1130109
EPI_ISL_1119217
EPI_ISL_1119218
EPI_ISL_1119219
EPI_ISL_1119220
EPI_ISL_1119221
EPI_ISL_1119223
EPI_ISL_1119224
EPI_ISL_1119225
EPI_ISL_1119226
EPI_ISL_1119227
EPI_ISL_1119228
EPI_ISL_1119229
EPI_ISL_1119230
EPI_ISL_1119231
EPI_ISL_1119232
EPI_ISL_1119233
EPI_ISL_1130110
EPI_ISL_1130112
EPI_ISL_1130114
EPI_ISL_1130116
EPI_ISL_1130117
EPI_ISL_1130119
EPI_ISL_1130120
EPI_ISL_1130122
EPI_ISL_1130125
EPI_ISL_1119239
EPI_ISL_1119240
EPI_ISL_1119242
EPI_ISL_1119243
EPI_ISL_1119245
EPI_ISL_1130126
EPI_ISL_1119246
EPI_ISL_1119247
EPI_ISL_1119248
EPI_ISL_1119249
EPI_ISL_1119250
EPI_ISL_1119251
EPI_ISL_1119252
EPI_ISL_1119253
EPI_ISL_1119254
EPI_ISL_1119260
EPI_ISL_1130128
EPI_ISL_1130131
EPI_ISL_1130132
EPI_ISL_1130134
EPI_ISL_1130135
EPI_ISL_1130137
EPI_ISL_1130138
EPI_ISL_1130139
EPI_ISL_1130140
EPI_ISL_1130141
EPI_ISL_1130142
EPI_ISL_1119262
EPI_ISL_1119263
EPI_ISL_1119265
EPI_ISL_1119266
EPI_ISL_1119267
EPI_ISL_1119273
EPI_ISL_1119274
EPI_ISL_1130144
EPI_ISL_1130145
EPI_ISL_1130147
EPI_ISL_1130148
EPI_ISL_1130150
EPI_ISL_1130151
EPI_ISL_1130153
EPI_ISL_1130154
EPI_ISL_1130155
EPI_ISL_1130156
EPI_ISL_1130157
EPI_ISL_1130158
EPI_ISL_1130175
EPI_ISL_1130160
EPI_ISL_1130161
EPI_ISL_1130162
EPI_ISL_1130163
EPI_ISL_1130164
EPI_ISL_1130165
EPI_ISL_1130166
EPI_ISL_1130167
EPI_ISL_1130168
EPI_ISL_1130169
EPI_ISL_1130170
EPI_ISL_1130171
EPI_ISL_1130172
EPI_ISL_1130173
EPI_ISL_1130174
EPI_ISL_1119277
EPI_ISL_1119279
EPI_ISL_1119280
EPI_ISL_1119281
EPI_ISL_1119283
EPI_ISL_1119285
EPI_ISL_1119286
EPI_ISL_1119287
EPI_ISL_1119288
EPI_ISL_1119289
EPI_ISL_1130177
EPI_ISL_1130180
EPI_ISL_1130181
EPI_ISL_1130182
EPI_ISL_1130183
EPI_ISL_1130184
EPI_ISL_1130185
EPI_ISL_1130187
EPI_ISL_1130188
EPI_ISL_1130189
EPI_ISL_1130190
EPI_ISL_1119293
EPI_ISL_1119294
EPI_ISL_1119296
EPI_ISL_1119297
EPI_ISL_1119298
EPI_ISL_1119299
EPI_ISL_1130194
EPI_ISL_1130195
EPI_ISL_1130196
EPI_ISL_1130199
EPI_ISL_1119302
EPI_ISL_1119304
EPI_ISL_1119307
EPI_ISL_1130197
EPI_ISL_1130198
EPI_ISL_1130200
EPI_ISL_1130201
EPI_ISL_1130202
EPI_ISL_1130204
EPI_ISL_1130205
EPI_ISL_1130206
EPI_ISL_1130213
EPI_ISL_1130207
EPI_ISL_1130208
EPI_ISL_1130209
EPI_ISL_1130210
EPI_ISL_1130211
EPI_ISL_1130212
EPI_ISL_1130214
EPI_ISL_1130215
EPI_ISL_1130216
EPI_ISL_1130217
EPI_ISL_1130218
EPI_ISL_1130219
EPI_ISL_1119314
EPI_ISL_1119308
EPI_ISL_1119309
EPI_ISL_1119310
EPI_ISL_1119315
EPI_ISL_1119316
EPI_ISL_1119318
EPI_ISL_1119322
EPI_ISL_1130235
EPI_ISL_1119323
EPI_ISL_1119324
EPI_ISL_1119325
EPI_ISL_1119327
EPI_ISL_1119328
EPI_ISL_1119331
EPI_ISL_1119332
EPI_ISL_1119334
EPI_ISL_1130222
EPI_ISL_1130223
EPI_ISL_1130224
EPI_ISL_1130225
EPI_ISL_1130226
EPI_ISL_1130228
EPI_ISL_1130229
EPI_ISL_1130231
EPI_ISL_1130232
EPI_ISL_1130233
EPI_ISL_1130234
EPI_ISL_1130236
EPI_ISL_1130245
EPI_ISL_1130238
EPI_ISL_1130239
EPI_ISL_1130240
EPI_ISL_1130241
EPI_ISL_1130242
EPI_ISL_1130243
EPI_ISL_1130244
EPI_ISL_1130246
EPI_ISL_1130247
EPI_ISL_1130248
EPI_ISL_1130249
EPI_ISL_1130250
EPI_ISL_1119344
EPI_ISL_1119345
EPI_ISL_1119346
EPI_ISL_1119347
EPI_ISL_1119352
EPI_ISL_1130252
EPI_ISL_1130253
EPI_ISL_1130255
EPI_ISL_1130256
EPI_ISL_1130257
EPI_ISL_1130258
EPI_ISL_1130259
EPI_ISL_1130260
EPI_ISL_1130262
EPI_ISL_1119353
EPI_ISL_1119354
EPI_ISL_1119355
EPI_ISL_1119356
EPI_ISL_1119357
EPI_ISL_1119358
EPI_ISL_1119359
EPI_ISL_1119360
EPI_ISL_1119361
EPI_ISL_1119363
EPI_ISL_1119362
EPI_ISL_1119364
EPI_ISL_1119365
EPI_ISL_1119366
EPI_ISL_1119375
EPI_ISL_1119376
EPI_ISL_1130263
EPI_ISL_1130264
EPI_ISL_1130265
EPI_ISL_1130266
EPI_ISL_1130267
EPI_ISL_1130268
EPI_ISL_1130269
EPI_ISL_1130270
EPI_ISL_1130271
EPI_ISL_1130272
EPI_ISL_1130274
EPI_ISL_1130276
EPI_ISL_1130277
EPI_ISL_1130278
EPI_ISL_1130279
EPI_ISL_1130280
EPI_ISL_1130281
EPI_ISL_1130282
EPI_ISL_1130283
EPI_ISL_1119378
EPI_ISL_1119383
EPI_ISL_1119384
EPI_ISL_1119385
EPI_ISL_1119386
EPI_ISL_1119387
EPI_ISL_1119388
EPI_ISL_1119389
EPI_ISL_1119390
EPI_ISL_1119391
EPI_ISL_1119392
EPI_ISL_1119393
EPI_ISL_1119394
EPI_ISL_1119395
EPI_ISL_1119396
EPI_ISL_1130284
EPI_ISL_1130285
EPI_ISL_1130286
EPI_ISL_1130288
EPI_ISL_1130289
EPI_ISL_1130290
EPI_ISL_1130292
EPI_ISL_1130293
EPI_ISL_1130294
EPI_ISL_1130295
EPI_ISL_1130296
EPI_ISL_1130297
EPI_ISL_1130298
EPI_ISL_1130308
EPI_ISL_1130300
EPI_ISL_1130301
EPI_ISL_1130302
EPI_ISL_1130303
EPI_ISL_1130304
EPI_ISL_1130305
EPI_ISL_1130306
EPI_ISL_1130307
EPI_ISL_1130309
EPI_ISL_1130310
EPI_ISL_1130311
EPI_ISL_1130312
EPI_ISL_1130313
EPI_ISL_1119397
EPI_ISL_1119398
EPI_ISL_1119399
EPI_ISL_1119400
EPI_ISL_1119401
EPI_ISL_1119403
EPI_ISL_1119405
EPI_ISL_1119406
EPI_ISL_1119407
EPI_ISL_1119408
EPI_ISL_1119409
EPI_ISL_1119410
EPI_ISL_1130314
EPI_ISL_1130316
EPI_ISL_1130317
EPI_ISL_1130318
EPI_ISL_1130319
EPI_ISL_1130320
EPI_ISL_1130321
EPI_ISL_1130322
EPI_ISL_1130323
EPI_ISL_1130324
EPI_ISL_1130326
EPI_ISL_1130327
EPI_ISL_1130328
EPI_ISL_1119414
EPI_ISL_1119415
EPI_ISL_1119416
EPI_ISL_1119417
EPI_ISL_1119418
EPI_ISL_1119419
EPI_ISL_1119420
EPI_ISL_1119421
EPI_ISL_1119422
EPI_ISL_1119423
EPI_ISL_1119424
EPI_ISL_1119425
EPI_ISL_1119426
EPI_ISL_1119429
EPI_ISL_1119430
EPI_ISL_1119431
EPI_ISL_1119432
EPI_ISL_1119433
EPI_ISL_1119434
EPI_ISL_1119435
EPI_ISL_1119436
EPI_ISL_1119437
EPI_ISL_1119438
EPI_ISL_1119439
EPI_ISL_1119440
EPI_ISL_1119441
EPI_ISL_1130330
EPI_ISL_1130331
EPI_ISL_1130333
EPI_ISL_1130334
EPI_ISL_1130335
EPI_ISL_1130336
EPI_ISL_1130337
EPI_ISL_1130338
EPI_ISL_1130339
EPI_ISL_1130340
EPI_ISL_1130341
EPI_ISL_1130342
EPI_ISL_1130344
EPI_ISL_1130345
EPI_ISL_1130346
EPI_ISL_1130347
EPI_ISL_1130348
EPI_ISL_1130349
EPI_ISL_1130350
EPI_ISL_1130351
EPI_ISL_1130352
EPI_ISL_1130353
EPI_ISL_1130354
EPI_ISL_1130355
EPI_ISL_1130356
EPI_ISL_1130357
EPI_ISL_1130359
EPI_ISL_1119442
EPI_ISL_1119443
EPI_ISL_1119444
EPI_ISL_1119445
EPI_ISL_1119446
EPI_ISL_1119447
EPI_ISL_1119448
EPI_ISL_1119449
EPI_ISL_1119450
EPI_ISL_1119452
EPI_ISL_1119454
EPI_ISL_1130375
EPI_ISL_1130360
EPI_ISL_1130361
EPI_ISL_1130362
EPI_ISL_1130363
EPI_ISL_1130364
EPI_ISL_1130365
EPI_ISL_1130366
EPI_ISL_1130367
EPI_ISL_1130369
EPI_ISL_1130370
EPI_ISL_1130372
EPI_ISL_1130374
EPI_ISL_1130376
EPI_ISL_1130377
EPI_ISL_1130378
EPI_ISL_1130379
EPI_ISL_1130380
EPI_ISL_1130381
EPI_ISL_1130382
EPI_ISL_1130383
EPI_ISL_1130385
EPI_ISL_1130386
EPI_ISL_1130388
EPI_ISL_1130389
EPI_ISL_1130390
EPI_ISL_1130391
EPI_ISL_1130392
EPI_ISL_1130393
EPI_ISL_1130394
EPI_ISL_1130395
EPI_ISL_1130397
EPI_ISL_1130399
EPI_ISL_1130400
EPI_ISL_1130402
EPI_ISL_1130403
EPI_ISL_1130405
EPI_ISL_1130406
EPI_ISL_1130407
EPI_ISL_1130408
EPI_ISL_1130409
EPI_ISL_1130411
EPI_ISL_1130412
EPI_ISL_1130413
EPI_ISL_1130414
EPI_ISL_1130415
EPI_ISL_1130416
EPI_ISL_1130417
EPI_ISL_1130418
EPI_ISL_1130420
EPI_ISL_1130422
EPI_ISL_1130421
EPI_ISL_1130423
EPI_ISL_1130424
EPI_ISL_1130425
EPI_ISL_1130426
EPI_ISL_1130427
EPI_ISL_1130429
EPI_ISL_1130430
EPI_ISL_1130431
EPI_ISL_1130433
EPI_ISL_1130434
EPI_ISL_1130435
EPI_ISL_1130436
EPI_ISL_1130437
EPI_ISL_1130438
EPI_ISL_1130439
EPI_ISL_1130440
EPI_ISL_1130441
EPI_ISL_1130442
EPI_ISL_1130443
EPI_ISL_1130444
EPI_ISL_1130445
EPI_ISL_1130446
EPI_ISL_1130447
EPI_ISL_1130448
EPI_ISL_1130451
EPI_ISL_1130453
EPI_ISL_1130452
EPI_ISL_1130454
EPI_ISL_1130455
EPI_ISL_1130456
EPI_ISL_1130457
EPI_ISL_1130459
EPI_ISL_1130460
EPI_ISL_1130461
EPI_ISL_1130463
EPI_ISL_1130464
EPI_ISL_1130466
EPI_ISL_1130467
EPI_ISL_1130469
EPI_ISL_1130470
EPI_ISL_1130471
EPI_ISL_1130472
EPI_ISL_1130473
EPI_ISL_1130475
EPI_ISL_1130476
EPI_ISL_1130477
EPI_ISL_1130478
EPI_ISL_1130480
EPI_ISL_1130481
EPI_ISL_1130482
EPI_ISL_1130483
EPI_ISL_1130484
EPI_ISL_1130485
EPI_ISL_1130486
EPI_ISL_1130487
EPI_ISL_1130488
EPI_ISL_1130490
EPI_ISL_1130491
EPI_ISL_1130492
EPI_ISL_1130493
EPI_ISL_1130494
EPI_ISL_1130495
EPI_ISL_1130496
EPI_ISL_1130497
EPI_ISL_1130586
EPI_ISL_1130500
EPI_ISL_1130499
EPI_ISL_1130501
EPI_ISL_1130502
EPI_ISL_1130504
EPI_ISL_1130505
EPI_ISL_1130506
EPI_ISL_1130507
EPI_ISL_1130508
EPI_ISL_1130509
EPI_ISL_1130510
EPI_ISL_1130511
EPI_ISL_1130512
EPI_ISL_1130513
EPI_ISL_1130514
EPI_ISL_1130515
EPI_ISL_1130516
EPI_ISL_1130517
EPI_ISL_1130518
EPI_ISL_1130519
EPI_ISL_1130520
EPI_ISL_1130521
EPI_ISL_1130522
EPI_ISL_1130523
EPI_ISL_1130524
EPI_ISL_1130525
EPI_ISL_1130526
EPI_ISL_1130527
EPI_ISL_1130534
EPI_ISL_1130535
EPI_ISL_1130528
EPI_ISL_1130529
EPI_ISL_1130530
EPI_ISL_1130531
EPI_ISL_1130532
EPI_ISL_1130533
EPI_ISL_1130536
EPI_ISL_1130537
EPI_ISL_1130538
EPI_ISL_1130539
EPI_ISL_1130540
EPI_ISL_1130542
EPI_ISL_1130589
EPI_ISL_1130543
EPI_ISL_1130544
EPI_ISL_1130545
EPI_ISL_1130547
EPI_ISL_1130548
EPI_ISL_1130549
EPI_ISL_1130550
EPI_ISL_1130551
EPI_ISL_1130552
EPI_ISL_1130553
EPI_ISL_1130554
EPI_ISL_1130555
EPI_ISL_1130556
EPI_ISL_1130557
EPI_ISL_1130558
EPI_ISL_1130559
EPI_ISL_1130560
EPI_ISL_1130561
EPI_ISL_1130562
EPI_ISL_1130563
EPI_ISL_1130564
EPI_ISL_1130565
EPI_ISL_1130566
EPI_ISL_1130567
EPI_ISL_1130568
EPI_ISL_1130569
EPI_ISL_1130570
EPI_ISL_1130571
EPI_ISL_1130572
EPI_ISL_1130590
EPI_ISL_1130573
EPI_ISL_1130574
EPI_ISL_1130575
EPI_ISL_1130576
EPI_ISL_1130577
EPI_ISL_1130578
EPI_ISL_1130579
EPI_ISL_1130580
EPI_ISL_1130581
EPI_ISL_1130582
EPI_ISL_1130583
EPI_ISL_1130584
EPI_ISL_1130585
EPI_ISL_1130588
EPI_ISL_1130592
EPI_ISL_1130593
EPI_ISL_1130595
EPI_ISL_1130597
EPI_ISL_1130598
EPI_ISL_1130604
EPI_ISL_1130607
EPI_ISL_1130609
EPI_ISL_1130610
EPI_ISL_1130611
EPI_ISL_1130613
EPI_ISL_1130614
EPI_ISL_1130615
EPI_ISL_1130616
EPI_ISL_1130619
EPI_ISL_1130620
EPI_ISL_1130621
EPI_ISL_1130622
EPI_ISL_1130623
EPI_ISL_1130624
EPI_ISL_1130626
EPI_ISL_1130627
EPI_ISL_1130628
EPI_ISL_1130630
EPI_ISL_1130631
EPI_ISL_1130633
EPI_ISL_1130634
EPI_ISL_1130635
EPI_ISL_1130647
EPI_ISL_1130636
EPI_ISL_1130638
EPI_ISL_1130639
EPI_ISL_1130641
EPI_ISL_1130642
EPI_ISL_1130643
EPI_ISL_1130644
EPI_ISL_1130645
EPI_ISL_1130646
EPI_ISL_1130650
EPI_ISL_1130651
EPI_ISL_1130653
EPI_ISL_1130655
EPI_ISL_1130656
EPI_ISL_1130657
EPI_ISL_1130658
EPI_ISL_1130659
EPI_ISL_1130660
EPI_ISL_1130661
EPI_ISL_1130662
EPI_ISL_1130663
EPI_ISL_1130665
EPI_ISL_1130666
EPI_ISL_1130667
EPI_ISL_1130668
EPI_ISL_1130670
EPI_ISL_1130671
EPI_ISL_1130672
EPI_ISL_1130677
EPI_ISL_1130678
EPI_ISL_1130679
EPI_ISL_1130680
EPI_ISL_1130682
EPI_ISL_1130685
EPI_ISL_1130683
EPI_ISL_1130684
EPI_ISL_1130686
EPI_ISL_1130688
EPI_ISL_1130689
EPI_ISL_1130690
EPI_ISL_1130692
EPI_ISL_1130693
EPI_ISL_1130694
EPI_ISL_1130696
EPI_ISL_1130697
EPI_ISL_1130699
EPI_ISL_1130701
EPI_ISL_1130702
EPI_ISL_1130703
EPI_ISL_1130705
EPI_ISL_1130706
EPI_ISL_1130707
EPI_ISL_1130708
EPI_ISL_1130709
EPI_ISL_1130710
EPI_ISL_1130713
EPI_ISL_1130715
EPI_ISL_1130717
EPI_ISL_1130718
EPI_ISL_1130719
EPI_ISL_1130721
EPI_ISL_1130722
EPI_ISL_1130723
EPI_ISL_1130725
EPI_ISL_1130726
EPI_ISL_1130731
EPI_ISL_1130733
EPI_ISL_1130728
EPI_ISL_1130730
EPI_ISL_1130734
EPI_ISL_1130735
EPI_ISL_1130736
EPI_ISL_1130737
EPI_ISL_1130738
EPI_ISL_1130739
EPI_ISL_1130740
EPI_ISL_1130741
EPI_ISL_1130742
EPI_ISL_1130745
EPI_ISL_1130744
EPI_ISL_1130746
EPI_ISL_1130747
EPI_ISL_1130748
EPI_ISL_1130749
EPI_ISL_1130750
EPI_ISL_1130752
EPI_ISL_1130753
EPI_ISL_1130755
EPI_ISL_1130757
EPI_ISL_1130758
EPI_ISL_1130759
EPI_ISL_1130761
EPI_ISL_1130762
EPI_ISL_1130763
EPI_ISL_1130766
EPI_ISL_1130767
EPI_ISL_1130768
EPI_ISL_1130769
EPI_ISL_1130770
EPI_ISL_1130771
EPI_ISL_1130772
EPI_ISL_1130787
EPI_ISL_1130780
EPI_ISL_1130774
EPI_ISL_1130775
EPI_ISL_1130776
EPI_ISL_1130777
EPI_ISL_1130778
EPI_ISL_1130782
EPI_ISL_1130785
EPI_ISL_1130786
EPI_ISL_1130818
EPI_ISL_1130789
EPI_ISL_1130792
EPI_ISL_1130794
EPI_ISL_1130795
EPI_ISL_1130797
EPI_ISL_1130798
EPI_ISL_1130800
EPI_ISL_1130801
EPI_ISL_1130802
EPI_ISL_1130808
EPI_ISL_1130803
EPI_ISL_1130805
EPI_ISL_1130806
EPI_ISL_1130807
EPI_ISL_1130810
EPI_ISL_1130811
EPI_ISL_1130812
EPI_ISL_1130814
EPI_ISL_1130815
EPI_ISL_1130816
EPI_ISL_1130817
EPI_ISL_1130820
EPI_ISL_1130821
EPI_ISL_1130826
EPI_ISL_1130823
EPI_ISL_1130825
EPI_ISL_1130829
EPI_ISL_1130827
EPI_ISL_1130828
EPI_ISL_1130830
EPI_ISL_1130831
EPI_ISL_1130832
EPI_ISL_1130833
EPI_ISL_1130834
EPI_ISL_1130835
EPI_ISL_1130837
EPI_ISL_1130838
EPI_ISL_1130840
EPI_ISL_1130841
EPI_ISL_1130851
EPI_ISL_1130852
EPI_ISL_1130842
EPI_ISL_1130845
EPI_ISL_1130846
EPI_ISL_1130847
EPI_ISL_1130848
EPI_ISL_1130849
EPI_ISL_1130850
EPI_ISL_1130853
EPI_ISL_1130854
EPI_ISL_1130856
EPI_ISL_1130858
EPI_ISL_1130859
EPI_ISL_1130860
EPI_ISL_1130861
EPI_ISL_1130863
EPI_ISL_1130864
EPI_ISL_1130865
EPI_ISL_1130866
EPI_ISL_1119953
EPI_ISL_1119954
EPI_ISL_1119955
EPI_ISL_1119956
EPI_ISL_1119957
EPI_ISL_1119958
EPI_ISL_1119959
EPI_ISL_1119960
EPI_ISL_1119961
EPI_ISL_1119962
EPI_ISL_1119963
EPI_ISL_1119964
EPI_ISL_1119965
EPI_ISL_1119966
EPI_ISL_1119967
EPI_ISL_1119968
EPI_ISL_1130868
EPI_ISL_1130869
EPI_ISL_1130871
EPI_ISL_1130872
EPI_ISL_1130874
EPI_ISL_1130876
EPI_ISL_1130878
EPI_ISL_1130879
EPI_ISL_1130880
EPI_ISL_1130881
EPI_ISL_1130882
EPI_ISL_1080496
EPI_ISL_1080497
EPI_ISL_1080498
EPI_ISL_1080499
EPI_ISL_1080500
EPI_ISL_1080501
EPI_ISL_1080502
EPI_ISL_1080503
EPI_ISL_1080504
EPI_ISL_1080505
EPI_ISL_1080506
EPI_ISL_1080507
EPI_ISL_1130883
EPI_ISL_1130885
EPI_ISL_1130886
EPI_ISL_1130887
EPI_ISL_1130888
EPI_ISL_1130889
EPI_ISL_1130890
EPI_ISL_1130892
EPI_ISL_1130893
EPI_ISL_1130894
EPI_ISL_1130895
EPI_ISL_1130896
EPI_ISL_1130897
EPI_ISL_1119969
EPI_ISL_1119970
EPI_ISL_1119971
EPI_ISL_1119972
EPI_ISL_1119973
EPI_ISL_1119974
EPI_ISL_1119975
EPI_ISL_1119976
EPI_ISL_1119977
EPI_ISL_1119978
EPI_ISL_1119979
EPI_ISL_1119980
EPI_ISL_1119981
EPI_ISL_1119982
EPI_ISL_1119983
EPI_ISL_1080516
EPI_ISL_1080519
EPI_ISL_1080508
EPI_ISL_1080509
EPI_ISL_1080510
EPI_ISL_1080511
EPI_ISL_1080512
EPI_ISL_1080513
EPI_ISL_1080514
EPI_ISL_1080515
EPI_ISL_1080517
EPI_ISL_1080518
EPI_ISL_1080520
EPI_ISL_1080521
EPI_ISL_1080522
EPI_ISL_1130898
EPI_ISL_1130900
EPI_ISL_1130901
EPI_ISL_1130902
EPI_ISL_1130903
EPI_ISL_1130904
EPI_ISL_1130905
EPI_ISL_1130906
EPI_ISL_1130907
EPI_ISL_1130908
EPI_ISL_1130909
EPI_ISL_1130910
EPI_ISL_1130911
EPI_ISL_1130912
EPI_ISL_1119984
EPI_ISL_1119985
EPI_ISL_1119986
EPI_ISL_1119987
EPI_ISL_1119988
EPI_ISL_1119989
EPI_ISL_1119990
EPI_ISL_1119991
EPI_ISL_1119992
EPI_ISL_1119993
EPI_ISL_1119994
EPI_ISL_1119995
EPI_ISL_1119996
EPI_ISL_1119997
EPI_ISL_1119998
EPI_ISL_1080523
EPI_ISL_1080524
EPI_ISL_1080525
EPI_ISL_1080526
EPI_ISL_1080527
EPI_ISL_1080528
EPI_ISL_1080529
EPI_ISL_1080530
EPI_ISL_1080531
EPI_ISL_1080532
EPI_ISL_1080533
EPI_ISL_1080534
EPI_ISL_1080535
EPI_ISL_1080536
EPI_ISL_1080537
EPI_ISL_1130913
EPI_ISL_1130914
EPI_ISL_1130916
EPI_ISL_1130917
EPI_ISL_1130918
EPI_ISL_1130919
EPI_ISL_1130920
EPI_ISL_1130921
EPI_ISL_1130922
EPI_ISL_1130923
EPI_ISL_1130924
EPI_ISL_1130925
EPI_ISL_1130926
EPI_ISL_1130927
EPI_ISL_1120002
EPI_ISL_1119999
EPI_ISL_1120000
EPI_ISL_1120001
EPI_ISL_1120003
EPI_ISL_1120004
EPI_ISL_1120005
EPI_ISL_1120006
EPI_ISL_1120007
EPI_ISL_1120008
EPI_ISL_1120009
EPI_ISL_1120010
EPI_ISL_1120011
EPI_ISL_1120012
EPI_ISL_1120013
EPI_ISL_1080544
EPI_ISL_1080545
EPI_ISL_1080538
EPI_ISL_1080539
EPI_ISL_1080540
EPI_ISL_1080541
EPI_ISL_1080542
EPI_ISL_1080543
EPI_ISL_1080546
EPI_ISL_1080547
EPI_ISL_1080548
EPI_ISL_1080549
EPI_ISL_1080550
EPI_ISL_1080551
EPI_ISL_1080552
EPI_ISL_1130937
EPI_ISL_1130928
EPI_ISL_1130929
EPI_ISL_1130930
EPI_ISL_1130931
EPI_ISL_1130933
EPI_ISL_1130934
EPI_ISL_1130935
EPI_ISL_1130936
EPI_ISL_1130938
EPI_ISL_1130939
EPI_ISL_1130941
EPI_ISL_1130942
EPI_ISL_1194866
EPI_ISL_1194867
EPI_ISL_1194868
EPI_ISL_1194869
EPI_ISL_1120014
EPI_ISL_1120015
EPI_ISL_1120016
EPI_ISL_1120017
EPI_ISL_1120018
EPI_ISL_1120019
EPI_ISL_1120020
EPI_ISL_1120021
EPI_ISL_1120022
EPI_ISL_1120023
EPI_ISL_1120024
EPI_ISL_1120025
EPI_ISL_1120026
EPI_ISL_1120027
EPI_ISL_1120028
EPI_ISL_1080568
EPI_ISL_1080553
EPI_ISL_1080554
EPI_ISL_1080555
EPI_ISL_1080556
EPI_ISL_1080557
EPI_ISL_1080558
EPI_ISL_1080559
EPI_ISL_1080560
EPI_ISL_1080561
EPI_ISL_1080562
EPI_ISL_1080563
EPI_ISL_1080564
EPI_ISL_1080565
EPI_ISL_1080566
EPI_ISL_1080567
EPI_ISL_1130949
EPI_ISL_1130954
EPI_ISL_1130944
EPI_ISL_1130947
EPI_ISL_1130948
EPI_ISL_1130950
EPI_ISL_1130951
EPI_ISL_1130952
EPI_ISL_1130953
EPI_ISL_1130956
EPI_ISL_1130957
EPI_ISL_1194870
EPI_ISL_1194871
EPI_ISL_1194872
EPI_ISL_1194873
EPI_ISL_1194874
EPI_ISL_1194876
EPI_ISL_1194877
EPI_ISL_1194880
EPI_ISL_1194881
EPI_ISL_1194882
EPI_ISL_1194883
EPI_ISL_1120032
EPI_ISL_1120031
EPI_ISL_1120029
EPI_ISL_1120030
EPI_ISL_1120033
EPI_ISL_1120034
EPI_ISL_1120035
EPI_ISL_1120036
EPI_ISL_1120037
EPI_ISL_1120038
EPI_ISL_1120039
EPI_ISL_1120040
EPI_ISL_1120041
EPI_ISL_1120042
EPI_ISL_1120043
EPI_ISL_1080569
EPI_ISL_1080570
EPI_ISL_1080571
EPI_ISL_1080572
EPI_ISL_1080573
EPI_ISL_1080574
EPI_ISL_1080575
EPI_ISL_1080576
EPI_ISL_1080577
EPI_ISL_1080578
EPI_ISL_1194886
EPI_ISL_1194887
EPI_ISL_1194892
EPI_ISL_1194893
EPI_ISL_1194894
EPI_ISL_1194897
EPI_ISL_1194898
EPI_ISL_1194899
EPI_ISL_1130958
EPI_ISL_1130959
EPI_ISL_1130960
EPI_ISL_1130962
EPI_ISL_1130963
EPI_ISL_1130964
EPI_ISL_1130965
EPI_ISL_1130966
EPI_ISL_1130967
EPI_ISL_1130968
EPI_ISL_1130969
EPI_ISL_1130970
EPI_ISL_1130971
EPI_ISL_1130972
EPI_ISL_1120044
EPI_ISL_1120045
EPI_ISL_1120046
EPI_ISL_1120047
EPI_ISL_1120048
EPI_ISL_1120049
EPI_ISL_1120050
EPI_ISL_1120051
EPI_ISL_1120052
EPI_ISL_1120053
EPI_ISL_1120054
EPI_ISL_1120055
EPI_ISL_1120056
EPI_ISL_1120057
EPI_ISL_1120058
EPI_ISL_1130988
EPI_ISL_1130973
EPI_ISL_1130974
EPI_ISL_1130975
EPI_ISL_1130976
EPI_ISL_1130977
EPI_ISL_1130978
EPI_ISL_1130980
EPI_ISL_1130982
EPI_ISL_1130983
EPI_ISL_1130984
EPI_ISL_1130985
EPI_ISL_1130986
EPI_ISL_1130987
EPI_ISL_1194900
EPI_ISL_1194901
EPI_ISL_1194902
EPI_ISL_1194903
EPI_ISL_1194904
EPI_ISL_1194905
EPI_ISL_1194906
EPI_ISL_1194907
EPI_ISL_1194908
EPI_ISL_1194909
EPI_ISL_1194911
EPI_ISL_1194912
EPI_ISL_1194913
EPI_ISL_1194914
EPI_ISL_1120059
EPI_ISL_1120060
EPI_ISL_1120061
EPI_ISL_1120062
EPI_ISL_1120063
EPI_ISL_1120064
EPI_ISL_1120065
EPI_ISL_1120066
EPI_ISL_1120067
EPI_ISL_1120068
EPI_ISL_1120069
EPI_ISL_1120070
EPI_ISL_1120071
EPI_ISL_1120072
EPI_ISL_1120073
EPI_ISL_1130989
EPI_ISL_1130990
EPI_ISL_1130991
EPI_ISL_1130992
EPI_ISL_1130993
EPI_ISL_1130994
EPI_ISL_1130996
EPI_ISL_1130997
EPI_ISL_1130999
EPI_ISL_1131000
EPI_ISL_1194915
EPI_ISL_1194916
EPI_ISL_1194917
EPI_ISL_1194918
EPI_ISL_1194919
EPI_ISL_1194920
EPI_ISL_1194921
EPI_ISL_1194922
EPI_ISL_1194923
EPI_ISL_1194924
EPI_ISL_1194925
EPI_ISL_1194927
EPI_ISL_1194929
EPI_ISL_1120074
EPI_ISL_1120075
EPI_ISL_1120076
EPI_ISL_1120077
EPI_ISL_1120078
EPI_ISL_1120079
EPI_ISL_1120080
EPI_ISL_1120081
EPI_ISL_1120082
EPI_ISL_1120083
EPI_ISL_1120084
EPI_ISL_1120085
EPI_ISL_1120086
EPI_ISL_1120087
EPI_ISL_1120088
EPI_ISL_1131004
EPI_ISL_1131005
EPI_ISL_1131006
EPI_ISL_1131007
EPI_ISL_1131008
EPI_ISL_1131009
EPI_ISL_1131010
EPI_ISL_1131011
EPI_ISL_1131012
EPI_ISL_1131013
EPI_ISL_1131014
EPI_ISL_1131015
EPI_ISL_1131016
EPI_ISL_1131017
EPI_ISL_1131018
EPI_ISL_1194930
EPI_ISL_1194931
EPI_ISL_1194932
EPI_ISL_1194935
EPI_ISL_1194936
EPI_ISL_1194939
EPI_ISL_1194941
EPI_ISL_1194942
EPI_ISL_1194943
EPI_ISL_1194944
EPI_ISL_1131019
EPI_ISL_1131020
EPI_ISL_1131021
EPI_ISL_1131022
EPI_ISL_1131023
EPI_ISL_1131025
EPI_ISL_1131026
EPI_ISL_1131027
EPI_ISL_1131028
EPI_ISL_1131029
EPI_ISL_1131030
EPI_ISL_1131031
EPI_ISL_1131032
EPI_ISL_1131033
EPI_ISL_1120089
EPI_ISL_1120090
EPI_ISL_1120091
EPI_ISL_1120092
EPI_ISL_1120093
EPI_ISL_1120094
EPI_ISL_1120095
EPI_ISL_1120096
EPI_ISL_1120097
EPI_ISL_1120098
EPI_ISL_1120099
EPI_ISL_1120100
EPI_ISL_1120101
EPI_ISL_1120102
EPI_ISL_1120103
EPI_ISL_1194945
EPI_ISL_1194946
EPI_ISL_1194947
EPI_ISL_1194949
EPI_ISL_1194951
EPI_ISL_1194952
EPI_ISL_1194953
EPI_ISL_1194954
EPI_ISL_1194955
EPI_ISL_1194956
EPI_ISL_1194957
EPI_ISL_1194958
EPI_ISL_1194959
EPI_ISL_1131034
EPI_ISL_1131035
EPI_ISL_1131036
EPI_ISL_1131037
EPI_ISL_1131038
EPI_ISL_1131039
EPI_ISL_1131040
EPI_ISL_1131041
EPI_ISL_1131042
EPI_ISL_1131043
EPI_ISL_1131046
EPI_ISL_1131047
EPI_ISL_1131048
EPI_ISL_1120104
EPI_ISL_1120105
EPI_ISL_1120106
EPI_ISL_1120107
EPI_ISL_1194960
EPI_ISL_1194961
EPI_ISL_1194962
EPI_ISL_1194965
EPI_ISL_1194966
EPI_ISL_1194967
EPI_ISL_1194968
EPI_ISL_1194969
EPI_ISL_1194970
EPI_ISL_1194971
EPI_ISL_1194972
EPI_ISL_1194973
EPI_ISL_1194974
EPI_ISL_1131049
EPI_ISL_1131050
EPI_ISL_1131051
EPI_ISL_1131052
EPI_ISL_1131053
EPI_ISL_1131054
EPI_ISL_1131055
EPI_ISL_1131056
EPI_ISL_1131057
EPI_ISL_1131058
EPI_ISL_1131059
EPI_ISL_1131060
EPI_ISL_1131061
EPI_ISL_1131062
EPI_ISL_1131063
EPI_ISL_1194982
EPI_ISL_1194975
EPI_ISL_1194976
EPI_ISL_1194977
EPI_ISL_1194978
EPI_ISL_1194979
EPI_ISL_1194980
EPI_ISL_1194981
EPI_ISL_1194983
EPI_ISL_1194984
EPI_ISL_1194985
EPI_ISL_1194986
EPI_ISL_1194987
EPI_ISL_1194988
EPI_ISL_1194989
EPI_ISL_1131064
EPI_ISL_1131065
EPI_ISL_1131066
EPI_ISL_1131067
EPI_ISL_1131068
EPI_ISL_1131069
EPI_ISL_1131070
EPI_ISL_1131071
EPI_ISL_1131073
EPI_ISL_1131074
EPI_ISL_1131075
EPI_ISL_1131076
EPI_ISL_1131077
EPI_ISL_1131078
EPI_ISL_1194991
EPI_ISL_1194992
EPI_ISL_1194993
EPI_ISL_1194994
EPI_ISL_1194995
EPI_ISL_1194996
EPI_ISL_1194997
EPI_ISL_1194998
EPI_ISL_1194999
EPI_ISL_1195000
EPI_ISL_1131085
EPI_ISL_1131079
EPI_ISL_1131080
EPI_ISL_1131082
EPI_ISL_1131083
EPI_ISL_1131084
EPI_ISL_1131086
EPI_ISL_1195001
EPI_ISL_1195002
EPI_ISL_1131088
EPI_ISL_1131089
EPI_ISL_1131091
EPI_ISL_1131092
EPI_ISL_1195005
EPI_ISL_1131093
EPI_ISL_1131094
EPI_ISL_1131095
EPI_ISL_1131096
EPI_ISL_1131097
EPI_ISL_1131098
EPI_ISL_1131099
EPI_ISL_1131100
EPI_ISL_1131101
EPI_ISL_1131102
EPI_ISL_1131103
EPI_ISL_1195006
EPI_ISL_1195003
EPI_ISL_1195004
EPI_ISL_1195007
EPI_ISL_1195008
EPI_ISL_1195009
EPI_ISL_1195010
EPI_ISL_1195011
EPI_ISL_1195012
EPI_ISL_1195013
EPI_ISL_1195014
EPI_ISL_1195015
EPI_ISL_1195016
EPI_ISL_1195017
EPI_ISL_1131106
EPI_ISL_1131104
EPI_ISL_1131107
EPI_ISL_1131108
EPI_ISL_1131110
EPI_ISL_1131111
EPI_ISL_1131112
EPI_ISL_1131113
EPI_ISL_1131114
EPI_ISL_1131115
EPI_ISL_1131116
EPI_ISL_1131117
EPI_ISL_1195018
EPI_ISL_1195019
EPI_ISL_1195020
EPI_ISL_1195021
EPI_ISL_1195022
EPI_ISL_1195023
EPI_ISL_1195024
EPI_ISL_1195025
EPI_ISL_1195026
EPI_ISL_1195027
EPI_ISL_1195028
EPI_ISL_1195029
EPI_ISL_1195030
EPI_ISL_1195032
EPI_ISL_1131126
EPI_ISL_1131119
EPI_ISL_1131120
EPI_ISL_1131121
EPI_ISL_1131122
EPI_ISL_1131123
EPI_ISL_1131127
EPI_ISL_1131128
EPI_ISL_1131131
EPI_ISL_1131132
EPI_ISL_1195037
EPI_ISL_1195033
EPI_ISL_1195034
EPI_ISL_1195035
EPI_ISL_1195036
EPI_ISL_1195038
EPI_ISL_1195039
EPI_ISL_1195040
EPI_ISL_1195041
EPI_ISL_1195042
EPI_ISL_1195043
EPI_ISL_1195044
EPI_ISL_1195045
EPI_ISL_1195047
EPI_ISL_1195048
EPI_ISL_1195049
EPI_ISL_1195050
EPI_ISL_1195051
EPI_ISL_1195052
EPI_ISL_1195053
EPI_ISL_1195054
EPI_ISL_1195055
EPI_ISL_1195056
EPI_ISL_1195057
EPI_ISL_1195058
EPI_ISL_1195059
EPI_ISL_1195060
EPI_ISL_1195061
EPI_ISL_1195062
EPI_ISL_1195068
EPI_ISL_1195063
EPI_ISL_1195064
EPI_ISL_1195065
EPI_ISL_1195066
EPI_ISL_1195067
EPI_ISL_1195069
EPI_ISL_1195070
EPI_ISL_1195071
EPI_ISL_1195072
EPI_ISL_1195073
EPI_ISL_1195074
EPI_ISL_1195076
EPI_ISL_1195077
EPI_ISL_1195079
EPI_ISL_1195083
EPI_ISL_1195084
EPI_ISL_1195085
EPI_ISL_1195086
EPI_ISL_1195087
EPI_ISL_1195088
EPI_ISL_1195089
EPI_ISL_1195090
EPI_ISL_1195091
EPI_ISL_1195092
EPI_ISL_1195093
EPI_ISL_1195094
EPI_ISL_1195095
EPI_ISL_1195096
EPI_ISL_1195097
EPI_ISL_1195098
EPI_ISL_1195099
EPI_ISL_1195100
EPI_ISL_1195101
EPI_ISL_1195102
EPI_ISL_1195104
EPI_ISL_1195105
EPI_ISL_1195107
EPI_ISL_1195108
EPI_ISL_1195109
EPI_ISL_1195110
EPI_ISL_1195111
EPI_ISL_1195112
EPI_ISL_1195113
EPI_ISL_1195114
EPI_ISL_1195115
EPI_ISL_1195116
EPI_ISL_1195117
EPI_ISL_1195118
EPI_ISL_1195119
EPI_ISL_1195120
EPI_ISL_1195121
EPI_ISL_1195122
EPI_ISL_1195123
EPI_ISL_1195124
EPI_ISL_1195125
EPI_ISL_1195126
EPI_ISL_1195127
EPI_ISL_1195128
EPI_ISL_1195129
EPI_ISL_1195130
EPI_ISL_1195132
EPI_ISL_1195133
EPI_ISL_1195145
EPI_ISL_1195134
EPI_ISL_1195135
EPI_ISL_1195136
EPI_ISL_1195137
EPI_ISL_1195138
EPI_ISL_1195139
EPI_ISL_1195140
EPI_ISL_1195141
EPI_ISL_1195142
EPI_ISL_1195143
EPI_ISL_1195144
EPI_ISL_1195146
EPI_ISL_1195147
EPI_ISL_1195148
EPI_ISL_1195149
EPI_ISL_1195150
EPI_ISL_1195151
EPI_ISL_1195152
EPI_ISL_1195153
EPI_ISL_1195154
EPI_ISL_1195155
EPI_ISL_1195156
EPI_ISL_1195157
EPI_ISL_1195158
EPI_ISL_1195159
EPI_ISL_1195160
EPI_ISL_1195161
EPI_ISL_1195162
EPI_ISL_1195163
EPI_ISL_1195164
EPI_ISL_1195165
EPI_ISL_1195166
EPI_ISL_1195167
EPI_ISL_1195168
EPI_ISL_1195169
EPI_ISL_1195170
EPI_ISL_1195171
EPI_ISL_1195172
EPI_ISL_1195173
EPI_ISL_1195174
EPI_ISL_1195175
EPI_ISL_1195176
EPI_ISL_1195177
EPI_ISL_1195178
EPI_ISL_1195179
EPI_ISL_1195180
EPI_ISL_1195181
EPI_ISL_1195182
EPI_ISL_1195183
EPI_ISL_1195184
EPI_ISL_1195185
EPI_ISL_1195186
EPI_ISL_1195187
EPI_ISL_1195188
EPI_ISL_1195189
EPI_ISL_1195190
EPI_ISL_1259416
EPI_ISL_1259419
EPI_ISL_1259420
EPI_ISL_1259421
EPI_ISL_1259422
EPI_ISL_1259423
EPI_ISL_1259425
EPI_ISL_1259428
EPI_ISL_1259434
EPI_ISL_1259430
EPI_ISL_1259431
EPI_ISL_1259432
EPI_ISL_1259433
EPI_ISL_1259435
EPI_ISL_1259436
EPI_ISL_1259437
EPI_ISL_1259438
EPI_ISL_1259439
EPI_ISL_1259440
EPI_ISL_1259441
EPI_ISL_1259442
EPI_ISL_1259443
EPI_ISL_1259445
EPI_ISL_1259450
EPI_ISL_1259444
EPI_ISL_1259446
EPI_ISL_1259447
EPI_ISL_1259448
EPI_ISL_1259451
EPI_ISL_1259453
EPI_ISL_1259454
EPI_ISL_1259456
EPI_ISL_1259457
EPI_ISL_1259458
EPI_ISL_1259461
EPI_ISL_1259459
EPI_ISL_1259460
EPI_ISL_1259462
EPI_ISL_1259463
EPI_ISL_1259464
EPI_ISL_1259466
EPI_ISL_1259467
EPI_ISL_1259468
EPI_ISL_1259472
EPI_ISL_1259473
EPI_ISL_1259475
EPI_ISL_1259478
EPI_ISL_1259479
EPI_ISL_1259480
EPI_ISL_1259481
EPI_ISL_1259482
EPI_ISL_1259483
EPI_ISL_1259484
EPI_ISL_1259485
EPI_ISL_1259488
EPI_ISL_1259489
EPI_ISL_1259490
EPI_ISL_1259492
EPI_ISL_1259494
EPI_ISL_1259495
EPI_ISL_1259496
EPI_ISL_1259497
EPI_ISL_1259498
EPI_ISL_1259503
EPI_ISL_1259511
EPI_ISL_1259504
EPI_ISL_1259505
EPI_ISL_1259507
EPI_ISL_1259508
EPI_ISL_1259512
EPI_ISL_1259513
EPI_ISL_1259514
EPI_ISL_1259515
EPI_ISL_1259518
EPI_ISL_1259520
EPI_ISL_1259519
EPI_ISL_1259521
EPI_ISL_1259523
EPI_ISL_1259524
EPI_ISL_1259525
EPI_ISL_1259527
EPI_ISL_1259528
EPI_ISL_1259530
EPI_ISL_1259531
EPI_ISL_1259532
EPI_ISL_1259533
EPI_ISL_1259541
EPI_ISL_1259534
EPI_ISL_1259535
EPI_ISL_1259537
EPI_ISL_1259538
EPI_ISL_1259539
EPI_ISL_1259540
EPI_ISL_1259542
EPI_ISL_1259543
EPI_ISL_1259544
EPI_ISL_1259545
EPI_ISL_1259548
EPI_ISL_1259549
EPI_ISL_1259550
EPI_ISL_1259551
EPI_ISL_1259552
EPI_ISL_1259553
EPI_ISL_1259556
EPI_ISL_1259558
EPI_ISL_1259560
EPI_ISL_1259561
EPI_ISL_1259562
EPI_ISL_1259563
EPI_ISL_1259564
EPI_ISL_1259567
EPI_ISL_1259568
EPI_ISL_1259569
EPI_ISL_1259570
EPI_ISL_1259571
EPI_ISL_1259572
EPI_ISL_1259575
EPI_ISL_1259576
EPI_ISL_1259577
EPI_ISL_1259578
EPI_ISL_1259580
EPI_ISL_1259581
EPI_ISL_1259582
EPI_ISL_1259583
EPI_ISL_1259584
EPI_ISL_1259585
EPI_ISL_1259586
EPI_ISL_1259587
EPI_ISL_1259588
EPI_ISL_1259589
EPI_ISL_1259590
EPI_ISL_1259591
EPI_ISL_1259592
EPI_ISL_1259593
EPI_ISL_1259601
EPI_ISL_1259594
EPI_ISL_1259595
EPI_ISL_1259596
EPI_ISL_1259597
EPI_ISL_1259598
EPI_ISL_1259599
EPI_ISL_1259600
EPI_ISL_1259602
EPI_ISL_1259603
EPI_ISL_1259604
EPI_ISL_1259605
EPI_ISL_1259606
EPI_ISL_1259607
EPI_ISL_1259608
EPI_ISL_1259609
EPI_ISL_1259610
EPI_ISL_1259611
EPI_ISL_1259612
EPI_ISL_1259613
EPI_ISL_1259614
EPI_ISL_1259615
EPI_ISL_1259616
EPI_ISL_1259617
EPI_ISL_1259618
EPI_ISL_1259619
EPI_ISL_1259620
EPI_ISL_1259621
EPI_ISL_1259622
EPI_ISL_1259623
EPI_ISL_1259624
EPI_ISL_1259625
EPI_ISL_1259626
EPI_ISL_1259627
EPI_ISL_1259628
EPI_ISL_1259629
EPI_ISL_1259630
EPI_ISL_1259631
EPI_ISL_1259632
EPI_ISL_1259633
EPI_ISL_1259634
EPI_ISL_1259635
EPI_ISL_1259636
EPI_ISL_1259637
EPI_ISL_1259638
EPI_ISL_1259639
EPI_ISL_1259640
EPI_ISL_1259641
EPI_ISL_1259642
EPI_ISL_1259643
EPI_ISL_1259644
EPI_ISL_1259645
EPI_ISL_1259646
EPI_ISL_1259647
EPI_ISL_1259648
EPI_ISL_1259649
EPI_ISL_1259650
EPI_ISL_1259651
EPI_ISL_1259652
EPI_ISL_1259653
EPI_ISL_1259654
EPI_ISL_1259655
EPI_ISL_1259656
EPI_ISL_1259657
EPI_ISL_1259658
EPI_ISL_1259659
EPI_ISL_1259660
EPI_ISL_1259661
EPI_ISL_1259662
EPI_ISL_1259663
EPI_ISL_1259664
EPI_ISL_1259665
EPI_ISL_1259666
EPI_ISL_1259667
EPI_ISL_1259668
EPI_ISL_1259669
EPI_ISL_1259670
EPI_ISL_1259671
EPI_ISL_1259672
EPI_ISL_1259673
EPI_ISL_1259674
EPI_ISL_1259675
EPI_ISL_1259676
EPI_ISL_1259677
EPI_ISL_1259678
EPI_ISL_1259679
EPI_ISL_1259680
EPI_ISL_1259681
EPI_ISL_1259682
EPI_ISL_1259683
EPI_ISL_1259684
EPI_ISL_1259685
EPI_ISL_1259686
EPI_ISL_1259687
EPI_ISL_1259688
EPI_ISL_1259689
EPI_ISL_1259690
EPI_ISL_1259691
EPI_ISL_1259692
EPI_ISL_1259693
EPI_ISL_1259694
EPI_ISL_1259695
EPI_ISL_1259696
EPI_ISL_1259697
EPI_ISL_1259698
EPI_ISL_1259699
EPI_ISL_1259700
EPI_ISL_1259701
EPI_ISL_1259702
EPI_ISL_1259703
EPI_ISL_1259704
EPI_ISL_1259705
EPI_ISL_1259706
EPI_ISL_1259707
EPI_ISL_1259708
EPI_ISL_1259715
EPI_ISL_1259709
EPI_ISL_1259710
EPI_ISL_1259711
EPI_ISL_1259712
EPI_ISL_1259713
EPI_ISL_1259714
EPI_ISL_1259716
EPI_ISL_1259717
EPI_ISL_1259718
EPI_ISL_1259719
EPI_ISL_1259720
EPI_ISL_1259721
EPI_ISL_1259722
EPI_ISL_1259723
EPI_ISL_1259724
EPI_ISL_1259725
EPI_ISL_1259726
EPI_ISL_1259727
EPI_ISL_1259728
EPI_ISL_1259730
EPI_ISL_1259731
EPI_ISL_1259732
EPI_ISL_1259733
EPI_ISL_1259734
EPI_ISL_1259735
EPI_ISL_1259736
EPI_ISL_1259737
EPI_ISL_1259738
EPI_ISL_1259740
EPI_ISL_1259739
EPI_ISL_1259741
EPI_ISL_1259743
EPI_ISL_1259744
EPI_ISL_1259746
EPI_ISL_1259749
EPI_ISL_1259753
EPI_ISL_1259765
EPI_ISL_1259754
EPI_ISL_1259755
EPI_ISL_1259756
EPI_ISL_1259757
EPI_ISL_1259758
EPI_ISL_1259759
EPI_ISL_1259760
EPI_ISL_1259761
EPI_ISL_1259762
EPI_ISL_1259766
EPI_ISL_1259768
EPI_ISL_1259770
EPI_ISL_1259774
EPI_ISL_1259775
EPI_ISL_1259792
EPI_ISL_1259793
EPI_ISL_1259797
EPI_ISL_1259798
EPI_ISL_1259799
EPI_ISL_1259801
EPI_ISL_1259805
EPI_ISL_1259806
EPI_ISL_1259810
EPI_ISL_1259815
EPI_ISL_1259817
EPI_ISL_1259818
EPI_ISL_1259819
EPI_ISL_1259824
EPI_ISL_1259825
EPI_ISL_1259826
EPI_ISL_1259827
EPI_ISL_1259833
EPI_ISL_1259837
EPI_ISL_1259838
EPI_ISL_1259839
EPI_ISL_1259778
EPI_ISL_1259779
EPI_ISL_1259782
EPI_ISL_1259783
EPI_ISL_1259785
EPI_ISL_1259787
EPI_ISL_1259789
EPI_ISL_1259846
EPI_ISL_1259848
EPI_ISL_1259852
EPI_ISL_1259853
EPI_ISL_1259856
EPI_ISL_1259864
EPI_ISL_1259865
EPI_ISL_1259866
EPI_ISL_1259870
EPI_ISL_1259871
EPI_ISL_1259872
EPI_ISL_1259873
EPI_ISL_1259874
EPI_ISL_1259875
EPI_ISL_1259876
EPI_ISL_1259877
EPI_ISL_1259878
EPI_ISL_1259880
EPI_ISL_1259883
EPI_ISL_1259884
EPI_ISL_1259885
EPI_ISL_1259886
EPI_ISL_1259887
EPI_ISL_1259888
EPI_ISL_1259896
EPI_ISL_1259897
EPI_ISL_1259898
EPI_ISL_1259907
EPI_ISL_1259909
EPI_ISL_1259911
EPI_ISL_1259914
EPI_ISL_1259915
EPI_ISL_1259918
EPI_ISL_1259920
EPI_ISL_1259924
EPI_ISL_1259926
EPI_ISL_1259929
EPI_ISL_1259941
EPI_ISL_1259942
EPI_ISL_1259943
EPI_ISL_1259944
EPI_ISL_1259945
EPI_ISL_1259946
EPI_ISL_1259947
EPI_ISL_1259950
EPI_ISL_1259952
EPI_ISL_1259954
EPI_ISL_1259958
EPI_ISL_1259965
EPI_ISL_1259967
EPI_ISL_1259969
EPI_ISL_1259977
EPI_ISL_1259986
EPI_ISL_1259987
EPI_ISL_1259992
EPI_ISL_1259995
EPI_ISL_1259996
EPI_ISL_1259997
EPI_ISL_1260003
EPI_ISL_1260004
EPI_ISL_1260007
EPI_ISL_1260010
EPI_ISL_1260012
EPI_ISL_1260013
EPI_ISL_1260017
EPI_ISL_1260024
EPI_ISL_1260025
EPI_ISL_1260027
EPI_ISL_1260029
EPI_ISL_1260042
EPI_ISL_1260035
EPI_ISL_1260057
EPI_ISL_1260058
EPI_ISL_1260066
EPI_ISL_1260068
EPI_ISL_1260073
EPI_ISL_1260074
EPI_ISL_1260078
EPI_ISL_1260081
EPI_ISL_1260082
EPI_ISL_1260086
EPI_ISL_1260088
EPI_ISL_1260090
EPI_ISL_1260091
EPI_ISL_1260092
EPI_ISL_1260096
EPI_ISL_1260099
EPI_ISL_1260107
EPI_ISL_1260110
EPI_ISL_1260112
EPI_ISL_1260113
EPI_ISL_1260119
EPI_ISL_1260121
EPI_ISL_1260126
EPI_ISL_1260132
EPI_ISL_1260136
EPI_ISL_1260137
EPI_ISL_1260139
EPI_ISL_1260140
EPI_ISL_1260141
EPI_ISL_1260142
EPI_ISL_1260143
EPI_ISL_1260149
EPI_ISL_1260155
EPI_ISL_1260156
EPI_ISL_1260160
EPI_ISL_1260168
EPI_ISL_1260174
EPI_ISL_1260178
EPI_ISL_1260180
EPI_ISL_1260186
EPI_ISL_1260195
EPI_ISL_1260198
EPI_ISL_1260200
EPI_ISL_1260201
EPI_ISL_1260202
EPI_ISL_1260205
EPI_ISL_1260208
EPI_ISL_1260215
EPI_ISL_1260216
EPI_ISL_1260221
EPI_ISL_1260222
EPI_ISL_1260228
EPI_ISL_1260232
EPI_ISL_1260273
EPI_ISL_1260274
EPI_ISL_1260275
EPI_ISL_1260277
EPI_ISL_1260279
EPI_ISL_1260281
EPI_ISL_1260282
EPI_ISL_1260317
EPI_ISL_1260320
EPI_ISL_1260321
EPI_ISL_1260337
EPI_ISL_1260322
EPI_ISL_1260329
EPI_ISL_1260331
EPI_ISL_1260334
EPI_ISL_1260336
EPI_ISL_1260339
EPI_ISL_1260340
EPI_ISL_1260349
EPI_ISL_1260351
EPI_ISL_1260352
EPI_ISL_1260354
EPI_ISL_1260355
EPI_ISL_1260360
EPI_ISL_1260361
EPI_ISL_1260362
EPI_ISL_1260371
EPI_ISL_1260373
EPI_ISL_1260375
EPI_ISL_1260378
EPI_ISL_1260379
EPI_ISL_1260381
EPI_ISL_1260386
EPI_ISL_1260390
EPI_ISL_1260396
EPI_ISL_1260400
EPI_ISL_1260402
EPI_ISL_1260404
EPI_ISL_1260405
EPI_ISL_1260407
EPI_ISL_1260410
EPI_ISL_1260412
EPI_ISL_1260417
EPI_ISL_1260418
EPI_ISL_1260428
EPI_ISL_1260429
EPI_ISL_1260444
EPI_ISL_1260446
EPI_ISL_1260447
EPI_ISL_1260448
EPI_ISL_1260464
EPI_ISL_1260460
EPI_ISL_1260461
EPI_ISL_1260462
EPI_ISL_1260463
EPI_ISL_1260480
EPI_ISL_1260468
EPI_ISL_1260469
EPI_ISL_1260470
EPI_ISL_1260471
EPI_ISL_1260472
EPI_ISL_1260473
EPI_ISL_1260474
EPI_ISL_1260475
EPI_ISL_1260476
EPI_ISL_1260477
EPI_ISL_1260478
EPI_ISL_1260482
EPI_ISL_1260486
EPI_ISL_1260489
EPI_ISL_1260490
EPI_ISL_1260491
EPI_ISL_1260492
EPI_ISL_1260493
EPI_ISL_1260494
EPI_ISL_1260497
EPI_ISL_1260500
EPI_ISL_1260506
EPI_ISL_1260507
EPI_ISL_1260515
EPI_ISL_1260517
EPI_ISL_1260522
EPI_ISL_1260523
EPI_ISL_1260525
EPI_ISL_1260526
EPI_ISL_1260528
EPI_ISL_1260531
EPI_ISL_1260539
EPI_ISL_1260541
EPI_ISL_1260542
EPI_ISL_1260545
EPI_ISL_1260546
EPI_ISL_1260548
EPI_ISL_1260549
EPI_ISL_1260550
EPI_ISL_1260552
EPI_ISL_1260554
EPI_ISL_1260555
EPI_ISL_1260556
EPI_ISL_1260565
EPI_ISL_1260566
EPI_ISL_1260569
EPI_ISL_1260570
EPI_ISL_1260571
EPI_ISL_1260572
EPI_ISL_1260578
EPI_ISL_1260580
EPI_ISL_1260581
EPI_ISL_1260589
EPI_ISL_1260591
EPI_ISL_1260595
EPI_ISL_1260600
EPI_ISL_1260601
EPI_ISL_1260602
EPI_ISL_1260604
EPI_ISL_1260609
EPI_ISL_1059321
EPI_ISL_1059296
EPI_ISL_1059297
EPI_ISL_1059298
EPI_ISL_1059299
EPI_ISL_1059300
EPI_ISL_1059301
EPI_ISL_1059302
EPI_ISL_1059303
EPI_ISL_1059304
EPI_ISL_1059305
EPI_ISL_1059306
EPI_ISL_1059307
EPI_ISL_1059308
EPI_ISL_1059309
EPI_ISL_1059310
EPI_ISL_1059311
EPI_ISL_1059312
EPI_ISL_1059313
EPI_ISL_1059314
EPI_ISL_1059315
EPI_ISL_1059316
EPI_ISL_1059317
EPI_ISL_1059318
EPI_ISL_1059319
EPI_ISL_1059320
EPI_ISL_1059322
EPI_ISL_1059323
EPI_ISL_1059324
EPI_ISL_1059325
EPI_ISL_1059326
EPI_ISL_1059327
EPI_ISL_1059328
EPI_ISL_1059329
EPI_ISL_1059330
EPI_ISL_1059331
EPI_ISL_1059332
EPI_ISL_1059333
EPI_ISL_1059334
EPI_ISL_1059335
EPI_ISL_1059336
EPI_ISL_1059337
EPI_ISL_1059338
EPI_ISL_1059339
EPI_ISL_1059340
EPI_ISL_1059341
EPI_ISL_1059342
EPI_ISL_1059343
EPI_ISL_1059344
EPI_ISL_1059345
EPI_ISL_1059346
EPI_ISL_1059347
EPI_ISL_1059348
EPI_ISL_1059349
EPI_ISL_1059350
EPI_ISL_1059351
EPI_ISL_1059352
EPI_ISL_1059353
EPI_ISL_1059354
EPI_ISL_1059355
EPI_ISL_1059356
EPI_ISL_1059357
EPI_ISL_1059358
EPI_ISL_1059359
EPI_ISL_1059360
EPI_ISL_1059361
EPI_ISL_1059362
EPI_ISL_1059363
EPI_ISL_1059364
EPI_ISL_1059365
EPI_ISL_1059366
EPI_ISL_1059367
EPI_ISL_1059368
EPI_ISL_1059369
EPI_ISL_1059370
EPI_ISL_1059371
EPI_ISL_1059372
EPI_ISL_1059373
EPI_ISL_1059374
EPI_ISL_1059375
EPI_ISL_1059376
EPI_ISL_1059377
EPI_ISL_1059378
EPI_ISL_1059379
EPI_ISL_1059380
EPI_ISL_1059381
EPI_ISL_1059397
EPI_ISL_1059382
EPI_ISL_1059383
EPI_ISL_1059384
EPI_ISL_1059385
EPI_ISL_1059386
EPI_ISL_1059387
EPI_ISL_1059388
EPI_ISL_1059389
EPI_ISL_1059390
EPI_ISL_1059391
EPI_ISL_1059392
EPI_ISL_1059393
EPI_ISL_1059394
EPI_ISL_1059395
EPI_ISL_1059396
EPI_ISL_1059407
EPI_ISL_1059398
EPI_ISL_1059399
EPI_ISL_1059400
EPI_ISL_1059401
EPI_ISL_1059402
EPI_ISL_1059403
EPI_ISL_1059404
EPI_ISL_1059405
EPI_ISL_1059406
EPI_ISL_1059408
EPI_ISL_1059409
EPI_ISL_1059410
EPI_ISL_1059411
EPI_ISL_1059412
EPI_ISL_1059414
EPI_ISL_1059413
EPI_ISL_1059415
EPI_ISL_1059416
EPI_ISL_1059417
EPI_ISL_1059418
EPI_ISL_1059419
EPI_ISL_1059420
EPI_ISL_1059421
EPI_ISL_1059422
EPI_ISL_1059423
EPI_ISL_1059424
EPI_ISL_1059425
EPI_ISL_1059426
EPI_ISL_1059427
EPI_ISL_1059428
EPI_ISL_1059429
EPI_ISL_1059430
EPI_ISL_1059431
EPI_ISL_1059432
EPI_ISL_1059433
EPI_ISL_1059434
EPI_ISL_1059435
EPI_ISL_1059436
EPI_ISL_1059437
EPI_ISL_1059438
EPI_ISL_1059439
EPI_ISL_1059440
EPI_ISL_1059441
EPI_ISL_1059442
EPI_ISL_1059443
EPI_ISL_1059444
EPI_ISL_1059445
EPI_ISL_1059446
EPI_ISL_1059447
EPI_ISL_1059448
EPI_ISL_1059449
EPI_ISL_1059450
EPI_ISL_1059451
EPI_ISL_1059452
EPI_ISL_1059453
EPI_ISL_1059454
EPI_ISL_1059455
EPI_ISL_1059456
EPI_ISL_1059457
EPI_ISL_1059458
EPI_ISL_1059459
EPI_ISL_1059460
EPI_ISL_1059461
EPI_ISL_1059462
EPI_ISL_1059463
EPI_ISL_1059464
EPI_ISL_1059465
EPI_ISL_1059466
EPI_ISL_1059467
EPI_ISL_1059468
EPI_ISL_1059469
EPI_ISL_1059470
EPI_ISL_1059471
EPI_ISL_1059472
EPI_ISL_1059473
EPI_ISL_1059474
EPI_ISL_1059475
EPI_ISL_1059476
EPI_ISL_1059477
EPI_ISL_1059478
EPI_ISL_1059479
EPI_ISL_1059480
EPI_ISL_1059481
EPI_ISL_1059482
EPI_ISL_1059483
EPI_ISL_1059484
EPI_ISL_1059485
EPI_ISL_1059486
EPI_ISL_1059487
EPI_ISL_1059488
EPI_ISL_1059489
EPI_ISL_1059490
EPI_ISL_1059491
EPI_ISL_1059492
EPI_ISL_1059493
EPI_ISL_1059494
EPI_ISL_1059495
EPI_ISL_1059496
EPI_ISL_1059497
EPI_ISL_1059498
EPI_ISL_1059499
EPI_ISL_1059500
EPI_ISL_1059501
EPI_ISL_1059502
EPI_ISL_1059503
EPI_ISL_1059504
EPI_ISL_1059505
EPI_ISL_1059506
EPI_ISL_1059507
EPI_ISL_1059508
EPI_ISL_1059509
EPI_ISL_1059510
EPI_ISL_1059511
EPI_ISL_1059512
EPI_ISL_1059513
EPI_ISL_1059514
EPI_ISL_1059515
EPI_ISL_1059516
EPI_ISL_1059517
EPI_ISL_1059518
EPI_ISL_1059519
EPI_ISL_1059520
EPI_ISL_1059521
EPI_ISL_1059522
EPI_ISL_1059523
EPI_ISL_1059524
EPI_ISL_1059525
EPI_ISL_1059526
EPI_ISL_1059527
EPI_ISL_1059528
EPI_ISL_1059529
EPI_ISL_1059530
EPI_ISL_1059531
EPI_ISL_1059532
EPI_ISL_1059533
EPI_ISL_1059534
EPI_ISL_1059535
EPI_ISL_1059536
EPI_ISL_1059537
EPI_ISL_1059538
EPI_ISL_1059539
EPI_ISL_1059540
EPI_ISL_1059541
EPI_ISL_1059542
EPI_ISL_1059543
EPI_ISL_1059544
EPI_ISL_1059545
EPI_ISL_1059546
EPI_ISL_1059547
EPI_ISL_1059553
EPI_ISL_1059548
EPI_ISL_1059549
EPI_ISL_1059550
EPI_ISL_1059551
EPI_ISL_1059552
EPI_ISL_1059554
EPI_ISL_1059555
EPI_ISL_1059556
EPI_ISL_1059557
EPI_ISL_1059573
EPI_ISL_1059560
EPI_ISL_1059558
EPI_ISL_1059559
EPI_ISL_1059561
EPI_ISL_1059562
EPI_ISL_1059563
EPI_ISL_1059564
EPI_ISL_1059565
EPI_ISL_1059566
EPI_ISL_1059567
EPI_ISL_1059568
EPI_ISL_1059569
EPI_ISL_1059570
EPI_ISL_1059571
EPI_ISL_1059572
EPI_ISL_1059574
EPI_ISL_1059575
EPI_ISL_1059576
EPI_ISL_1059577
EPI_ISL_1059578
EPI_ISL_1059579
EPI_ISL_1059580
EPI_ISL_1059581
EPI_ISL_1059595
EPI_ISL_1059582
EPI_ISL_1059583
EPI_ISL_1059584
EPI_ISL_1059585
EPI_ISL_1059586
EPI_ISL_1059587
EPI_ISL_1059588
EPI_ISL_1059589
EPI_ISL_1059590
EPI_ISL_1059591
EPI_ISL_1059592
EPI_ISL_1059593
EPI_ISL_1059594
EPI_ISL_1059596
EPI_ISL_1059608
EPI_ISL_1059597
EPI_ISL_1059598
EPI_ISL_1059599
EPI_ISL_1059600
EPI_ISL_1059601
EPI_ISL_1059602
EPI_ISL_1059603
EPI_ISL_1059604
EPI_ISL_1059605
EPI_ISL_1059606
EPI_ISL_1059607
EPI_ISL_1059609
EPI_ISL_1059610
EPI_ISL_1059611
EPI_ISL_1059612
EPI_ISL_1059613
EPI_ISL_1059614
EPI_ISL_1059615
EPI_ISL_1059616
EPI_ISL_1059617
EPI_ISL_1059618
EPI_ISL_1059619
EPI_ISL_1059620
EPI_ISL_1059621
EPI_ISL_1059622
EPI_ISL_1059623
EPI_ISL_1059624
EPI_ISL_1059625
EPI_ISL_1059626
EPI_ISL_1059627
EPI_ISL_1059628
EPI_ISL_1059629
EPI_ISL_1059630
EPI_ISL_1059631
EPI_ISL_1059632
EPI_ISL_1059633
EPI_ISL_1059634
EPI_ISL_1059635
EPI_ISL_1059636
EPI_ISL_1059637
EPI_ISL_1059638
EPI_ISL_1059639
EPI_ISL_1059640
EPI_ISL_1059641
EPI_ISL_1059642
EPI_ISL_1059643
EPI_ISL_1059644
EPI_ISL_1059645
EPI_ISL_1059646
EPI_ISL_1059647
EPI_ISL_1059648
EPI_ISL_1059649
EPI_ISL_1059650
EPI_ISL_1059651
EPI_ISL_1059652
EPI_ISL_1059653
EPI_ISL_1059654
EPI_ISL_1059655
EPI_ISL_1059656
EPI_ISL_1059657
EPI_ISL_1059658
EPI_ISL_1059659
EPI_ISL_1059660
EPI_ISL_1059661
EPI_ISL_1059662
EPI_ISL_1059663
EPI_ISL_1059664
EPI_ISL_1059665
EPI_ISL_1059666
EPI_ISL_1059667
EPI_ISL_1059668
EPI_ISL_1059669
EPI_ISL_1059670
EPI_ISL_1059671
EPI_ISL_1059672
EPI_ISL_1059673
EPI_ISL_1059674
EPI_ISL_1059675
EPI_ISL_1059676
EPI_ISL_1059677
EPI_ISL_1059678
EPI_ISL_1059679
EPI_ISL_1059680
EPI_ISL_1059681
EPI_ISL_1059682
EPI_ISL_1059683
EPI_ISL_1059684
EPI_ISL_1059685
EPI_ISL_1059686
EPI_ISL_1059687
EPI_ISL_1059688
EPI_ISL_1059689
EPI_ISL_1059690
EPI_ISL_1059691
EPI_ISL_1059692
EPI_ISL_1059693
EPI_ISL_1059694
EPI_ISL_1059695
EPI_ISL_1059696
EPI_ISL_1059697
EPI_ISL_1059698
EPI_ISL_1059699
EPI_ISL_1059700
EPI_ISL_1059701
EPI_ISL_1059702
EPI_ISL_1059703
EPI_ISL_1059704
EPI_ISL_1059705
EPI_ISL_1059706
EPI_ISL_1059707
EPI_ISL_1059708
EPI_ISL_1059709
EPI_ISL_1059710
EPI_ISL_1059711
EPI_ISL_1059712
EPI_ISL_1059713
EPI_ISL_1059714
EPI_ISL_1059715
EPI_ISL_1059716
EPI_ISL_1059717
EPI_ISL_1059718
EPI_ISL_1059719
EPI_ISL_1059720
EPI_ISL_1059721
EPI_ISL_1059722
EPI_ISL_1059723
EPI_ISL_1059724
EPI_ISL_1059725
EPI_ISL_1059726
EPI_ISL_1059727
EPI_ISL_1059728
EPI_ISL_1059729
EPI_ISL_1059730
EPI_ISL_1059731
EPI_ISL_1059732
EPI_ISL_1059733
EPI_ISL_1059734
EPI_ISL_1059735
EPI_ISL_1059736
EPI_ISL_1059737
EPI_ISL_1059738
EPI_ISL_1059739
EPI_ISL_1059740
EPI_ISL_1059741
EPI_ISL_1059742
EPI_ISL_1059743
EPI_ISL_1059744
EPI_ISL_1059745
EPI_ISL_1059746
EPI_ISL_1059747
EPI_ISL_1059748
EPI_ISL_1059749
EPI_ISL_1059750
EPI_ISL_1059751
EPI_ISL_1059752
EPI_ISL_1059753
EPI_ISL_1059754
EPI_ISL_1059755
EPI_ISL_1059756
EPI_ISL_1059757
EPI_ISL_1059758
EPI_ISL_1059759
EPI_ISL_1059760
EPI_ISL_1059761
EPI_ISL_1059762
EPI_ISL_1059763
EPI_ISL_1059764
EPI_ISL_1059765
EPI_ISL_1059766
EPI_ISL_1059767
EPI_ISL_1059768
EPI_ISL_1059769
EPI_ISL_1059770
EPI_ISL_1059771
EPI_ISL_1059772
EPI_ISL_1059773
EPI_ISL_1059774
EPI_ISL_1059775
EPI_ISL_1059776
EPI_ISL_1059777
EPI_ISL_1059778
EPI_ISL_1059779
EPI_ISL_1059780
EPI_ISL_1059781
EPI_ISL_1059782
EPI_ISL_1059783
EPI_ISL_1059784
EPI_ISL_1059785
EPI_ISL_1059786
EPI_ISL_1059787
EPI_ISL_1059788
EPI_ISL_1059789
EPI_ISL_1059790
EPI_ISL_1059791
EPI_ISL_1059792
EPI_ISL_1059793
EPI_ISL_1059794
EPI_ISL_1059795
EPI_ISL_1059796
EPI_ISL_1059797
EPI_ISL_1059798
EPI_ISL_1059799
EPI_ISL_1059800
EPI_ISL_1059801
EPI_ISL_1059802
EPI_ISL_1059803
EPI_ISL_1059804
EPI_ISL_1059805
EPI_ISL_1059806
EPI_ISL_1059807
EPI_ISL_1059808
EPI_ISL_1059809
EPI_ISL_1059810
EPI_ISL_1059811
EPI_ISL_1059812
EPI_ISL_1059813
EPI_ISL_1059814
EPI_ISL_1059815
EPI_ISL_1059816
EPI_ISL_1059817
EPI_ISL_1059818
EPI_ISL_1059819
EPI_ISL_1059820
EPI_ISL_1059821
EPI_ISL_1059822
EPI_ISL_1059823
EPI_ISL_1059824
EPI_ISL_1059825
EPI_ISL_1059826
EPI_ISL_1059827
EPI_ISL_1059828
EPI_ISL_1059829
EPI_ISL_1059830
EPI_ISL_1059831
EPI_ISL_1059832
EPI_ISL_1059833
EPI_ISL_1059834
EPI_ISL_1059835
EPI_ISL_1059836
EPI_ISL_1059837
EPI_ISL_1059838
EPI_ISL_1059839
EPI_ISL_1059840
EPI_ISL_1059841
EPI_ISL_1059842
EPI_ISL_1059843
EPI_ISL_1059844
EPI_ISL_1059845
EPI_ISL_1059846
EPI_ISL_1059847
EPI_ISL_1059848
EPI_ISL_1059849
EPI_ISL_1059850
EPI_ISL_1059851
EPI_ISL_1059852
EPI_ISL_1059853
EPI_ISL_1059854
EPI_ISL_1059855
EPI_ISL_1059856
EPI_ISL_1059857
EPI_ISL_1059858
EPI_ISL_1059859
EPI_ISL_1059860
EPI_ISL_1059861
EPI_ISL_1059862
EPI_ISL_1059863
EPI_ISL_1059864
EPI_ISL_1059865
EPI_ISL_1059866
EPI_ISL_1059877
EPI_ISL_1059867
EPI_ISL_1059868
EPI_ISL_1059869
EPI_ISL_1059870
EPI_ISL_1059871
EPI_ISL_1059872
EPI_ISL_1059873
EPI_ISL_1059874
EPI_ISL_1059875
EPI_ISL_1059876
EPI_ISL_1059878
EPI_ISL_1059879
EPI_ISL_1059880
EPI_ISL_1059881
EPI_ISL_1059882
EPI_ISL_1059883
EPI_ISL_1059884
EPI_ISL_1059885
EPI_ISL_1059886
EPI_ISL_1059887
EPI_ISL_1059888
EPI_ISL_1059889
EPI_ISL_1059890
EPI_ISL_1059891
EPI_ISL_1059892
EPI_ISL_1059893
EPI_ISL_1059894
EPI_ISL_1059895
EPI_ISL_1059896
EPI_ISL_1059897
EPI_ISL_1059898
EPI_ISL_1059899
EPI_ISL_1360454
EPI_ISL_1360455
EPI_ISL_1360456
EPI_ISL_1360458
EPI_ISL_1360460
EPI_ISL_1360461
EPI_ISL_1360463
EPI_ISL_1360464
EPI_ISL_1360465
EPI_ISL_1360466
EPI_ISL_1360467
EPI_ISL_1360469
EPI_ISL_1360470
EPI_ISL_1360472
EPI_ISL_1360473
EPI_ISL_1360474
EPI_ISL_1360475
EPI_ISL_1360476
EPI_ISL_1360477
EPI_ISL_1360478
EPI_ISL_1360479
EPI_ISL_1360480
EPI_ISL_1360481
EPI_ISL_1360482
EPI_ISL_1360483
EPI_ISL_1360484
EPI_ISL_1360485
EPI_ISL_1360486
EPI_ISL_1360487
EPI_ISL_1360488
EPI_ISL_1360489
EPI_ISL_1360490
EPI_ISL_1360491
EPI_ISL_1360492
EPI_ISL_1360493
EPI_ISL_1360494
EPI_ISL_1360495
EPI_ISL_1360496
EPI_ISL_1360498
EPI_ISL_1360499
EPI_ISL_1360500
EPI_ISL_1360501
EPI_ISL_1360502
EPI_ISL_1360503
EPI_ISL_1360504
EPI_ISL_1360505
EPI_ISL_1360506
EPI_ISL_1360507
EPI_ISL_1360508
EPI_ISL_1360510
EPI_ISL_1360511
EPI_ISL_1360512
EPI_ISL_1360513
EPI_ISL_1360514
EPI_ISL_1360515
EPI_ISL_1360516
EPI_ISL_1360517
EPI_ISL_1360518
EPI_ISL_1360519
EPI_ISL_1360520
EPI_ISL_1360521
EPI_ISL_1360523
EPI_ISL_1360524
EPI_ISL_1360525
EPI_ISL_1360526
EPI_ISL_1360527
EPI_ISL_1360528
EPI_ISL_1360529
EPI_ISL_1360530
EPI_ISL_1360531
EPI_ISL_1360532
EPI_ISL_1360534
EPI_ISL_1360535
EPI_ISL_1360536
EPI_ISL_1360537
EPI_ISL_1360538
EPI_ISL_1360540
EPI_ISL_1360541
EPI_ISL_1360554
EPI_ISL_1360568
EPI_ISL_1360594
EPI_ISL_1360597
EPI_ISL_1360616
EPI_ISL_1360617
EPI_ISL_1360637
EPI_ISL_1360644
EPI_ISL_1360649
EPI_ISL_1360651
EPI_ISL_1360657
EPI_ISL_1360740
EPI_ISL_1360661
EPI_ISL_1360665
EPI_ISL_1360666
EPI_ISL_1360677
EPI_ISL_1360686
EPI_ISL_1360705
EPI_ISL_1360706
EPI_ISL_1360707
EPI_ISL_1360708
EPI_ISL_1360709
EPI_ISL_1360710
EPI_ISL_1360711
EPI_ISL_1360712
EPI_ISL_1360713
EPI_ISL_1360714
EPI_ISL_1360715
EPI_ISL_1360716
EPI_ISL_1360717
EPI_ISL_1360718
EPI_ISL_1360719
EPI_ISL_1360739
EPI_ISL_1360720
EPI_ISL_1360721
EPI_ISL_1360722
EPI_ISL_1360723
EPI_ISL_1360724
EPI_ISL_1360725
EPI_ISL_1360726
EPI_ISL_1360729
EPI_ISL_1360730
EPI_ISL_1360731
EPI_ISL_1360732
EPI_ISL_1360733
EPI_ISL_1360734
EPI_ISL_1360735
EPI_ISL_1360736
EPI_ISL_1360737
EPI_ISL_1360741
EPI_ISL_1360744
EPI_ISL_1360745
EPI_ISL_1360746
EPI_ISL_1360747
EPI_ISL_1360749
EPI_ISL_1360750
EPI_ISL_1360751
EPI_ISL_1360752
EPI_ISL_1360757
EPI_ISL_1360758
EPI_ISL_1360759
EPI_ISL_1360760
EPI_ISL_1360761
EPI_ISL_1360762
EPI_ISL_1360765
EPI_ISL_1360767
EPI_ISL_1360768
EPI_ISL_1360769
EPI_ISL_1360771
EPI_ISL_1360773
EPI_ISL_1360774
EPI_ISL_1360776
EPI_ISL_1360777
EPI_ISL_1360778
EPI_ISL_1360779
EPI_ISL_1360780
EPI_ISL_1360784
EPI_ISL_1360785
EPI_ISL_1360788
EPI_ISL_1360790
EPI_ISL_1360791
EPI_ISL_1360793
EPI_ISL_1360794
EPI_ISL_1360795
EPI_ISL_1360796
EPI_ISL_1360797
EPI_ISL_1360798
EPI_ISL_1360799
EPI_ISL_1360800
EPI_ISL_1360802
EPI_ISL_1360803
EPI_ISL_1360804
EPI_ISL_1360805
EPI_ISL_1360806
EPI_ISL_1360807
EPI_ISL_1360810
EPI_ISL_1360811
EPI_ISL_1360814
EPI_ISL_1360815
EPI_ISL_1360816
EPI_ISL_1360817
EPI_ISL_1360818
EPI_ISL_1360819
EPI_ISL_1360821
EPI_ISL_1360822
EPI_ISL_1360823
EPI_ISL_1360825
EPI_ISL_1360827
EPI_ISL_1360828
EPI_ISL_1360832
EPI_ISL_1360833
EPI_ISL_1360834
EPI_ISL_1360835
EPI_ISL_1360838
EPI_ISL_1360839
EPI_ISL_1360841
EPI_ISL_1360844
EPI_ISL_1360847
EPI_ISL_1360848
EPI_ISL_1360849
EPI_ISL_1360851
EPI_ISL_1360852
EPI_ISL_1360853
EPI_ISL_1360855
EPI_ISL_1360857
EPI_ISL_1360858
EPI_ISL_1360859
EPI_ISL_1360861
EPI_ISL_1360863
EPI_ISL_1360864
EPI_ISL_1360865
EPI_ISL_1360866
EPI_ISL_1360868
EPI_ISL_1360888
EPI_ISL_1360892
EPI_ISL_1360895
EPI_ISL_1360875
EPI_ISL_1360897
EPI_ISL_1360906
EPI_ISL_1360912
EPI_ISL_1360914
EPI_ISL_1360915
EPI_ISL_1360916
EPI_ISL_1360917
EPI_ISL_1360918
EPI_ISL_1360920
EPI_ISL_1360922
EPI_ISL_1360925
EPI_ISL_1360936
EPI_ISL_1360929
EPI_ISL_1360935
EPI_ISL_1360930
EPI_ISL_1360927
EPI_ISL_1360928
EPI_ISL_1360931
EPI_ISL_1360933
EPI_ISL_1360934
EPI_ISL_1360937
EPI_ISL_1360938
EPI_ISL_1360939
EPI_ISL_1360940
EPI_ISL_1360941
EPI_ISL_1360942
EPI_ISL_1360944
EPI_ISL_1360948
EPI_ISL_1360955
EPI_ISL_1360956
EPI_ISL_1360957
EPI_ISL_1360962
EPI_ISL_1360970
EPI_ISL_1360973
EPI_ISL_1361006
EPI_ISL_1361011
EPI_ISL_1361012
EPI_ISL_1361013
EPI_ISL_1361016
EPI_ISL_1361017
EPI_ISL_1361018
EPI_ISL_1361021
EPI_ISL_1361023
EPI_ISL_1361026
EPI_ISL_1361030
EPI_ISL_1361032
EPI_ISL_1361034
EPI_ISL_1361045
EPI_ISL_1361049
EPI_ISL_1361050
EPI_ISL_1361051
EPI_ISL_1361052
EPI_ISL_1361053
EPI_ISL_1361054
EPI_ISL_1361055
EPI_ISL_1361057
EPI_ISL_1361058
EPI_ISL_1361060
EPI_ISL_1361066
EPI_ISL_1361064
EPI_ISL_1361065
EPI_ISL_1361067
EPI_ISL_1361069
EPI_ISL_1361070
EPI_ISL_1361073
EPI_ISL_1361076
EPI_ISL_1361078
EPI_ISL_1361080
EPI_ISL_1361083
EPI_ISL_1361084
EPI_ISL_1361097
EPI_ISL_1361088
EPI_ISL_1361089
EPI_ISL_1361090
EPI_ISL_1361091
EPI_ISL_1361092
EPI_ISL_1361093
EPI_ISL_1361099
EPI_ISL_1361100
EPI_ISL_1361102
EPI_ISL_1361104
EPI_ISL_1361105
EPI_ISL_1361107
EPI_ISL_1361108
EPI_ISL_1361109
EPI_ISL_1361110
EPI_ISL_1361111
EPI_ISL_1361113
EPI_ISL_1361114
EPI_ISL_1361116
EPI_ISL_1361117
EPI_ISL_1361119
EPI_ISL_1361120
EPI_ISL_1361123
EPI_ISL_1361124
EPI_ISL_1361128
EPI_ISL_1361129
EPI_ISL_1361131
EPI_ISL_1361132
EPI_ISL_1361134
EPI_ISL_1361135
EPI_ISL_1361138
EPI_ISL_1361139
EPI_ISL_1361140
EPI_ISL_1361142
EPI_ISL_1361143
EPI_ISL_1361145
EPI_ISL_1361146
EPI_ISL_1361147
EPI_ISL_1361148
EPI_ISL_1361150
EPI_ISL_1361153
EPI_ISL_1361154
EPI_ISL_1361155
EPI_ISL_1361156
EPI_ISL_1361157
EPI_ISL_1361158
EPI_ISL_1361159
EPI_ISL_1361160
EPI_ISL_1361161
EPI_ISL_1361163
EPI_ISL_1361166
EPI_ISL_1361173
EPI_ISL_1361167
EPI_ISL_1361168
EPI_ISL_1361169
EPI_ISL_1361171
EPI_ISL_1361172
EPI_ISL_1361175
EPI_ISL_1361176
EPI_ISL_1361177
EPI_ISL_1361179
EPI_ISL_1361188
EPI_ISL_1361182
EPI_ISL_1361183
EPI_ISL_1361185
EPI_ISL_1361186
EPI_ISL_1361190
EPI_ISL_1361193
EPI_ISL_1361194
EPI_ISL_1361196
EPI_ISL_1361199
EPI_ISL_1361200
EPI_ISL_1361215
EPI_ISL_1361216
EPI_ISL_1361203
EPI_ISL_1361204
EPI_ISL_1361205
EPI_ISL_1361207
EPI_ISL_1361208
EPI_ISL_1361209
EPI_ISL_1361211
EPI_ISL_1361212
EPI_ISL_1361213
EPI_ISL_1361218
EPI_ISL_1361219
EPI_ISL_1361221
EPI_ISL_1361222
EPI_ISL_1361224
EPI_ISL_1361225
EPI_ISL_1361226
EPI_ISL_1361229
EPI_ISL_1361230
EPI_ISL_1361231
EPI_ISL_1361232
EPI_ISL_1361233
EPI_ISL_1361236
EPI_ISL_1361252
EPI_ISL_1361237
EPI_ISL_1361238
EPI_ISL_1361239
EPI_ISL_1361240
EPI_ISL_1361242
EPI_ISL_1361245
EPI_ISL_1361247
EPI_ISL_1361249
EPI_ISL_1361250
EPI_ISL_1361258
EPI_ISL_1361254
EPI_ISL_1361253
EPI_ISL_1361256
EPI_ISL_1361263
EPI_ISL_1361264
EPI_ISL_1361267
EPI_ISL_1361269
EPI_ISL_1361270
EPI_ISL_1361268
EPI_ISL_1361272
EPI_ISL_1361273
EPI_ISL_1361274
EPI_ISL_1361276
EPI_ISL_1361277
EPI_ISL_1361278
EPI_ISL_1361279
EPI_ISL_1361280
EPI_ISL_1361282
EPI_ISL_1361288
EPI_ISL_1361289
EPI_ISL_1361292
EPI_ISL_1361293
EPI_ISL_1361294
EPI_ISL_1361295
EPI_ISL_1361296
EPI_ISL_1361297
EPI_ISL_1361300
EPI_ISL_1361301
EPI_ISL_1361302
EPI_ISL_1361303
EPI_ISL_1361305
EPI_ISL_1361308
EPI_ISL_1361311
EPI_ISL_1361312
EPI_ISL_1361313
EPI_ISL_1361314
EPI_ISL_1361323
EPI_ISL_1361325
EPI_ISL_1361326
EPI_ISL_1361338
EPI_ISL_1361342
EPI_ISL_1361358
EPI_ISL_1361344
EPI_ISL_1361345
EPI_ISL_1361346
EPI_ISL_1361347
EPI_ISL_1361348
EPI_ISL_1361350
EPI_ISL_1361352
EPI_ISL_1361355
EPI_ISL_1361357
EPI_ISL_1361363
EPI_ISL_1361365
EPI_ISL_1361366
EPI_ISL_1361371
EPI_ISL_1361372
EPI_ISL_1361375
EPI_ISL_1361377
EPI_ISL_1361378
EPI_ISL_1361396
EPI_ISL_1361397
EPI_ISL_1361384
EPI_ISL_1361389
EPI_ISL_1361391
EPI_ISL_1361392
EPI_ISL_1361393
EPI_ISL_1361395
EPI_ISL_1361399
EPI_ISL_1361401
EPI_ISL_1361402
EPI_ISL_1361403
EPI_ISL_1361404
EPI_ISL_1361405
EPI_ISL_1361406
EPI_ISL_1361407
EPI_ISL_1361408
EPI_ISL_1361409
EPI_ISL_1361410
EPI_ISL_1361411
EPI_ISL_1361412
EPI_ISL_1361413
EPI_ISL_1361416
EPI_ISL_1361418
EPI_ISL_1361419
EPI_ISL_1361424
EPI_ISL_1361427
EPI_ISL_1361430
EPI_ISL_1361432
EPI_ISL_1361433
EPI_ISL_1361434
EPI_ISL_1361437
EPI_ISL_1361438
EPI_ISL_1361439
EPI_ISL_1361441
EPI_ISL_1361442
EPI_ISL_1361454
EPI_ISL_1361443
EPI_ISL_1361445
EPI_ISL_1361446
EPI_ISL_1361449
EPI_ISL_1361452
EPI_ISL_1361456
EPI_ISL_1361457
EPI_ISL_1361458
EPI_ISL_1361460
EPI_ISL_1361461
EPI_ISL_1361462
EPI_ISL_1361463
EPI_ISL_1361467
EPI_ISL_1361468
EPI_ISL_1361470
EPI_ISL_1361471
EPI_ISL_1361472
EPI_ISL_1361486
EPI_ISL_1361473
EPI_ISL_1361474
EPI_ISL_1361475
EPI_ISL_1361476
EPI_ISL_1361478
EPI_ISL_1361479
EPI_ISL_1361480
EPI_ISL_1361481
EPI_ISL_1361482
EPI_ISL_1361483
EPI_ISL_1361485
EPI_ISL_1361498
EPI_ISL_1361490
EPI_ISL_1361492
EPI_ISL_1361493
EPI_ISL_1361494
EPI_ISL_1361495
EPI_ISL_1361496
EPI_ISL_1361497
EPI_ISL_1361502
EPI_ISL_1361503
EPI_ISL_1361504
EPI_ISL_1361505
EPI_ISL_1361506
EPI_ISL_1361507
EPI_ISL_1361509
EPI_ISL_1406792
EPI_ISL_1406783
EPI_ISL_1406784
EPI_ISL_1406786
EPI_ISL_1406787
EPI_ISL_1406788
EPI_ISL_1406789
EPI_ISL_1406793
EPI_ISL_1406790
EPI_ISL_1406791
EPI_ISL_1406795
EPI_ISL_1406796
EPI_ISL_1406797
EPI_ISL_1406798
EPI_ISL_1406799
EPI_ISL_1406800
EPI_ISL_1406801
EPI_ISL_1406802
EPI_ISL_1406803
EPI_ISL_1406804
EPI_ISL_1406805
EPI_ISL_1406806
EPI_ISL_1406807
EPI_ISL_1406808
EPI_ISL_1406822
EPI_ISL_1406814
EPI_ISL_1406809
EPI_ISL_1406811
EPI_ISL_1406812
EPI_ISL_1406813
EPI_ISL_1406817
EPI_ISL_1406818
EPI_ISL_1406819
EPI_ISL_1406820
EPI_ISL_1406823
EPI_ISL_1406824
EPI_ISL_1406826
EPI_ISL_1406827
EPI_ISL_1406828
EPI_ISL_1406829
EPI_ISL_1406830
EPI_ISL_1406831
EPI_ISL_1406832
EPI_ISL_1406833
EPI_ISL_1406835
EPI_ISL_1406836
EPI_ISL_1406838
EPI_ISL_1406842
EPI_ISL_1406843
EPI_ISL_1406844
EPI_ISL_1406845
EPI_ISL_1406846
EPI_ISL_1406847
EPI_ISL_1406849
EPI_ISL_1406850
EPI_ISL_1406851
EPI_ISL_1406852
EPI_ISL_1406853
EPI_ISL_1406854
EPI_ISL_1406855
EPI_ISL_1406856
EPI_ISL_1406857
EPI_ISL_1406858
EPI_ISL_1406859
EPI_ISL_1406876
EPI_ISL_1406874
EPI_ISL_1406875
EPI_ISL_1406860
EPI_ISL_1406861
EPI_ISL_1406862
EPI_ISL_1406863
EPI_ISL_1406864
EPI_ISL_1406865
EPI_ISL_1406866
EPI_ISL_1406867
EPI_ISL_1406868
EPI_ISL_1406869
EPI_ISL_1406870
EPI_ISL_1406871
EPI_ISL_1406872
EPI_ISL_1406873
EPI_ISL_1406877
EPI_ISL_1406878
EPI_ISL_1406879
EPI_ISL_1406881
EPI_ISL_1406883
EPI_ISL_1406884
EPI_ISL_1406885
EPI_ISL_1406886
EPI_ISL_1406887
EPI_ISL_1406888
EPI_ISL_1406889
EPI_ISL_1406890
EPI_ISL_1406891
EPI_ISL_1406893
EPI_ISL_1406895
EPI_ISL_1406896
EPI_ISL_1406897
EPI_ISL_1406899
EPI_ISL_1406900
EPI_ISL_1406989
EPI_ISL_1406901
EPI_ISL_1406902
EPI_ISL_1406903
EPI_ISL_1406904
EPI_ISL_1406906
EPI_ISL_1406907
EPI_ISL_1406909
EPI_ISL_1406910
EPI_ISL_1406911
EPI_ISL_1406913
EPI_ISL_1406973
EPI_ISL_1406916
EPI_ISL_1406917
EPI_ISL_1406918
EPI_ISL_1406919
EPI_ISL_1406920
EPI_ISL_1406921
EPI_ISL_1406922
EPI_ISL_1406924
EPI_ISL_1406925
EPI_ISL_1406926
EPI_ISL_1406927
EPI_ISL_1406928
EPI_ISL_1406929
EPI_ISL_1406931
EPI_ISL_1406932
EPI_ISL_1406933
EPI_ISL_1406935
EPI_ISL_1406936
EPI_ISL_1406937
EPI_ISL_1406938
EPI_ISL_1406939
EPI_ISL_1406940
EPI_ISL_1406941
EPI_ISL_1406942
EPI_ISL_1406943
EPI_ISL_1406944
EPI_ISL_1406956
EPI_ISL_1406947
EPI_ISL_1406948
EPI_ISL_1406949
EPI_ISL_1406950
EPI_ISL_1406952
EPI_ISL_1406953
EPI_ISL_1406954
EPI_ISL_1406955
EPI_ISL_1406957
EPI_ISL_1406958
EPI_ISL_1406959
EPI_ISL_1406960
EPI_ISL_1406961
EPI_ISL_1406962
EPI_ISL_1406965
EPI_ISL_1406966
EPI_ISL_1406968
EPI_ISL_1406969
EPI_ISL_1406972
EPI_ISL_1406990
EPI_ISL_1406974
EPI_ISL_1406975
EPI_ISL_1406977
EPI_ISL_1406978
EPI_ISL_1406980
EPI_ISL_1406983
EPI_ISL_1406984
EPI_ISL_1406985
EPI_ISL_1406986
EPI_ISL_1406987
EPI_ISL_1406988
EPI_ISL_1406991
EPI_ISL_1406992
EPI_ISL_1406993
EPI_ISL_1406994
EPI_ISL_1406995
EPI_ISL_1406996
EPI_ISL_1407001
EPI_ISL_1406997
EPI_ISL_1406998
EPI_ISL_1407002
EPI_ISL_1407005
EPI_ISL_1407006
EPI_ISL_1407007
EPI_ISL_1407008
EPI_ISL_1407009
EPI_ISL_1407012
EPI_ISL_1407013
EPI_ISL_1407016
EPI_ISL_1407017
EPI_ISL_1407019
EPI_ISL_1407023
EPI_ISL_1407020
EPI_ISL_1407021
EPI_ISL_1407022
EPI_ISL_1407024
EPI_ISL_1407025
EPI_ISL_1407026
EPI_ISL_1407027
EPI_ISL_1407028
EPI_ISL_1407030
EPI_ISL_1407031
EPI_ISL_1407032
EPI_ISL_1407033
EPI_ISL_1407034
EPI_ISL_1407035
EPI_ISL_1407037
EPI_ISL_1407038
EPI_ISL_1407039
EPI_ISL_1407040
EPI_ISL_1407041
EPI_ISL_1407042
EPI_ISL_1407043
EPI_ISL_1407044
EPI_ISL_1407045
EPI_ISL_1407046
EPI_ISL_1407047
EPI_ISL_1407048
EPI_ISL_1407049
EPI_ISL_1407050
EPI_ISL_1407051
EPI_ISL_1407052
EPI_ISL_1407053
EPI_ISL_1407055
EPI_ISL_1407056
EPI_ISL_1407057
EPI_ISL_1407059
EPI_ISL_1407060
EPI_ISL_1407061
EPI_ISL_1407062
EPI_ISL_1407063
EPI_ISL_1407064
EPI_ISL_1407065
EPI_ISL_1407066
EPI_ISL_1407083
EPI_ISL_1407067
EPI_ISL_1407068
EPI_ISL_1407069
EPI_ISL_1407070
EPI_ISL_1407071
EPI_ISL_1407072
EPI_ISL_1407073
EPI_ISL_1407074
EPI_ISL_1407075
EPI_ISL_1407076
EPI_ISL_1407077
EPI_ISL_1407078
EPI_ISL_1407079
EPI_ISL_1407080
EPI_ISL_1407081
EPI_ISL_1407082
EPI_ISL_1407084
EPI_ISL_1407085
EPI_ISL_1407086
EPI_ISL_1407087
EPI_ISL_1407088
EPI_ISL_1407089
EPI_ISL_1407090
EPI_ISL_1407091
EPI_ISL_1407092
EPI_ISL_1407093
EPI_ISL_1407094
EPI_ISL_1407461
EPI_ISL_1407469
EPI_ISL_1407470
EPI_ISL_1407471
EPI_ISL_1407472
EPI_ISL_1407474
EPI_ISL_1407489
EPI_ISL_1407491
EPI_ISL_1407502
EPI_ISL_1407507
EPI_ISL_1407508
EPI_ISL_1407510
EPI_ISL_1407513
EPI_ISL_1407515
EPI_ISL_1407523
EPI_ISL_1407524
EPI_ISL_1407528
EPI_ISL_1407529
EPI_ISL_1407533
EPI_ISL_1407535
EPI_ISL_1407536
EPI_ISL_1407537
EPI_ISL_1407538
EPI_ISL_1407539
EPI_ISL_1407540
EPI_ISL_1407541
EPI_ISL_1407543
EPI_ISL_1407544
EPI_ISL_1407545
EPI_ISL_1407550
EPI_ISL_1407569
EPI_ISL_1407581
EPI_ISL_1407596
EPI_ISL_1407600
EPI_ISL_1407605
EPI_ISL_1407612
EPI_ISL_1407616
EPI_ISL_1407618
EPI_ISL_1407621
EPI_ISL_1407622
EPI_ISL_1407633
EPI_ISL_1407638
EPI_ISL_1407666
EPI_ISL_1407667
EPI_ISL_1407668
EPI_ISL_1407673
EPI_ISL_1407679
EPI_ISL_1407681
EPI_ISL_1407683
EPI_ISL_1407693
EPI_ISL_1407694
EPI_ISL_1407695
EPI_ISL_1407698
EPI_ISL_1407702
EPI_ISL_1407703
EPI_ISL_1407704
EPI_ISL_1407712
EPI_ISL_1407714
EPI_ISL_1407715
EPI_ISL_1407716
EPI_ISL_1407720
EPI_ISL_1407729
EPI_ISL_1407733
EPI_ISL_1407736
EPI_ISL_1407757
EPI_ISL_1407761
EPI_ISL_1407762
EPI_ISL_1407766
EPI_ISL_1407772
EPI_ISL_1407773
EPI_ISL_1407774
EPI_ISL_1407775
EPI_ISL_1407777
EPI_ISL_1407778
EPI_ISL_1407779
EPI_ISL_1407784
EPI_ISL_1407786
EPI_ISL_1407793
EPI_ISL_1407795
EPI_ISL_1407799
EPI_ISL_1407800
EPI_ISL_1407801
EPI_ISL_1407806
EPI_ISL_1407811
EPI_ISL_1407812
EPI_ISL_1407813
EPI_ISL_1407818
EPI_ISL_1407821
EPI_ISL_1407825
EPI_ISL_1407832
EPI_ISL_1407834
EPI_ISL_1407838
EPI_ISL_1407839
EPI_ISL_1407841
EPI_ISL_1407842
EPI_ISL_1407844
EPI_ISL_1407845
EPI_ISL_1407846
EPI_ISL_1407849
EPI_ISL_1407851
EPI_ISL_1407856
EPI_ISL_1407857
EPI_ISL_1407864
EPI_ISL_1407866
EPI_ISL_1407867
EPI_ISL_1407871
EPI_ISL_1407872
EPI_ISL_1407873
EPI_ISL_1407874
EPI_ISL_1407875
EPI_ISL_1407878
EPI_ISL_1407881
EPI_ISL_1407888
EPI_ISL_1407892
EPI_ISL_1407902
EPI_ISL_1407903
EPI_ISL_1407915
EPI_ISL_1407916
EPI_ISL_1407928
EPI_ISL_1407929
EPI_ISL_1407930
EPI_ISL_1407935
EPI_ISL_1407937
EPI_ISL_1407940
EPI_ISL_1407943
EPI_ISL_1407945
EPI_ISL_1407951
EPI_ISL_1407953
EPI_ISL_1407954
EPI_ISL_1407955
EPI_ISL_1407956
EPI_ISL_1407958
EPI_ISL_1407960
EPI_ISL_1407961
EPI_ISL_1407965
EPI_ISL_1407966
EPI_ISL_1407967
EPI_ISL_1407968
EPI_ISL_1407969
EPI_ISL_1407970
EPI_ISL_1407973
EPI_ISL_1407974
EPI_ISL_1407975
EPI_ISL_1407976
EPI_ISL_1407978
EPI_ISL_1407980
EPI_ISL_1407982
EPI_ISL_1407983
EPI_ISL_1407984
EPI_ISL_1407986
EPI_ISL_1407988
EPI_ISL_1407989
EPI_ISL_1407990
EPI_ISL_1407991
EPI_ISL_1407993
EPI_ISL_1407999
EPI_ISL_1408000
EPI_ISL_1408002
EPI_ISL_1408019
EPI_ISL_1408004
EPI_ISL_1408006
EPI_ISL_1408007
EPI_ISL_1408008
EPI_ISL_1408012
EPI_ISL_1408014
EPI_ISL_1408016
EPI_ISL_1408020
EPI_ISL_1408032
EPI_ISL_1408036
EPI_ISL_1408037
EPI_ISL_1408038
EPI_ISL_1408042
EPI_ISL_1408046
EPI_ISL_1408048
EPI_ISL_1408052
EPI_ISL_1408055
EPI_ISL_1408057
EPI_ISL_1408058
EPI_ISL_1408060
EPI_ISL_1408061
EPI_ISL_1408062
EPI_ISL_1408064
EPI_ISL_1408068
EPI_ISL_1408069
EPI_ISL_1408071
EPI_ISL_1408075
EPI_ISL_1408076
EPI_ISL_1408080
EPI_ISL_1408096
EPI_ISL_1408084
EPI_ISL_1408091
EPI_ISL_1408092
EPI_ISL_1408094
EPI_ISL_1408100
EPI_ISL_1408102
EPI_ISL_1408103
EPI_ISL_1408104
EPI_ISL_1408105
EPI_ISL_1408106
EPI_ISL_1408107
EPI_ISL_1408111
EPI_ISL_1408115
EPI_ISL_1408120
EPI_ISL_1408124
EPI_ISL_1408125
EPI_ISL_1408128
EPI_ISL_1408129
EPI_ISL_1408131
EPI_ISL_1408136
EPI_ISL_1408139
EPI_ISL_1408142
EPI_ISL_1408144
EPI_ISL_1408150
EPI_ISL_1408155
EPI_ISL_1408162
EPI_ISL_1408167
EPI_ISL_1408180
EPI_ISL_1408183
EPI_ISL_1408185
EPI_ISL_1408188
EPI_ISL_1408190
EPI_ISL_1408191
EPI_ISL_1408192
EPI_ISL_1408194
EPI_ISL_1408197
EPI_ISL_1408198
EPI_ISL_1408200
EPI_ISL_1408204
EPI_ISL_1408214
EPI_ISL_1408222
EPI_ISL_1408229
EPI_ISL_1408231
EPI_ISL_1408233
EPI_ISL_1408234
EPI_ISL_1408235
EPI_ISL_1408238
EPI_ISL_1408239
EPI_ISL_1408240
EPI_ISL_1408241
EPI_ISL_1408242
EPI_ISL_1408243
EPI_ISL_1408311
EPI_ISL_1408383
EPI_ISL_1408390
EPI_ISL_1408468
EPI_ISL_1408471
EPI_ISL_1408483
EPI_ISL_1408484
EPI_ISL_1408489
EPI_ISL_1408495
EPI_ISL_1408581
EPI_ISL_1408641
EPI_ISL_1408652
EPI_ISL_1408665
EPI_ISL_1408694
EPI_ISL_1408740
EPI_ISL_1408744
EPI_ISL_1408758
EPI_ISL_1408762
EPI_ISL_1408770
EPI_ISL_1408814
EPI_ISL_1408815
EPI_ISL_1408817
EPI_ISL_1408819
EPI_ISL_1408821
EPI_ISL_1408823
EPI_ISL_1408826
EPI_ISL_1408829
EPI_ISL_1408851
EPI_ISL_1408855
EPI_ISL_1408858
EPI_ISL_1408867
EPI_ISL_1408873
EPI_ISL_1657718
EPI_ISL_1657719
EPI_ISL_1657720
EPI_ISL_1657722
EPI_ISL_1657739
EPI_ISL_1657740
EPI_ISL_1657741
EPI_ISL_1658081
EPI_ISL_1658223
EPI_ISL_1658229
EPI_ISL_1658256
EPI_ISL_1658259
EPI_ISL_1658260
EPI_ISL_1658261
EPI_ISL_1658262
EPI_ISL_1658265
EPI_ISL_1658266
EPI_ISL_1658268
EPI_ISL_1658270
EPI_ISL_1658271
EPI_ISL_1658287
EPI_ISL_1658275
EPI_ISL_1658276
EPI_ISL_1658286
EPI_ISL_1658288
EPI_ISL_1658289
EPI_ISL_1658290
EPI_ISL_1658291
EPI_ISL_1658293
EPI_ISL_1658294
EPI_ISL_1658309
EPI_ISL_1658311
EPI_ISL_1658312
EPI_ISL_1658316
EPI_ISL_1658317
EPI_ISL_1658325
EPI_ISL_1658326
EPI_ISL_1658327
EPI_ISL_1658318
EPI_ISL_1658319
EPI_ISL_1658320
EPI_ISL_1658321
EPI_ISL_1658322
EPI_ISL_1658323
EPI_ISL_1658324
EPI_ISL_1658328
EPI_ISL_1658329
EPI_ISL_1658330
EPI_ISL_1658331
EPI_ISL_1658332
EPI_ISL_1658333
EPI_ISL_1658334
EPI_ISL_1658335
EPI_ISL_1658336
EPI_ISL_1658337
EPI_ISL_1658338
EPI_ISL_1658339
EPI_ISL_1658340
EPI_ISL_1658341
EPI_ISL_1658342
EPI_ISL_1658343
EPI_ISL_1658344
EPI_ISL_1658345
EPI_ISL_1658346
EPI_ISL_1658347
EPI_ISL_1658348
EPI_ISL_1658349
EPI_ISL_1658350
EPI_ISL_1658351
EPI_ISL_1658352
EPI_ISL_1658353
EPI_ISL_1658354
EPI_ISL_1658355
EPI_ISL_1658356
EPI_ISL_1658357
EPI_ISL_1658358
EPI_ISL_1658359
EPI_ISL_1658360
EPI_ISL_1658361
EPI_ISL_1658362
EPI_ISL_1658363
EPI_ISL_1658364
EPI_ISL_1658365
EPI_ISL_1658366
EPI_ISL_1658367
EPI_ISL_1658368
EPI_ISL_1658369
EPI_ISL_1658370
EPI_ISL_1658371
EPI_ISL_1658373
EPI_ISL_1658374
EPI_ISL_1658375
EPI_ISL_1658376
EPI_ISL_1658377
EPI_ISL_1658378
EPI_ISL_1658379
EPI_ISL_1658394
EPI_ISL_1658380
EPI_ISL_1658381
EPI_ISL_1658382
EPI_ISL_1658383
EPI_ISL_1658384
EPI_ISL_1658385
EPI_ISL_1658386
EPI_ISL_1658387
EPI_ISL_1658388
EPI_ISL_1658389
EPI_ISL_1658390
EPI_ISL_1658391
EPI_ISL_1658392
EPI_ISL_1658393
EPI_ISL_1658395
EPI_ISL_1658396
EPI_ISL_1658397
EPI_ISL_1658398
EPI_ISL_1658399
EPI_ISL_1658400
EPI_ISL_1658401
EPI_ISL_1658402
EPI_ISL_1658403
EPI_ISL_1658404
EPI_ISL_1658405
EPI_ISL_1658406
EPI_ISL_1658407
EPI_ISL_1658408
EPI_ISL_1658409
EPI_ISL_1658417
EPI_ISL_1658410
EPI_ISL_1658411
EPI_ISL_1658412
EPI_ISL_1658413
EPI_ISL_1658414
EPI_ISL_1658415
EPI_ISL_1658416
EPI_ISL_1658418
EPI_ISL_1658419
EPI_ISL_1658420
EPI_ISL_1658421
EPI_ISL_1658422
EPI_ISL_1658447
EPI_ISL_1658446
EPI_ISL_1658425
EPI_ISL_1658426
EPI_ISL_1658427
EPI_ISL_1658428
EPI_ISL_1658429
EPI_ISL_1658430
EPI_ISL_1658431
EPI_ISL_1658444
EPI_ISL_1658445
EPI_ISL_1658448
EPI_ISL_1658449
EPI_ISL_1658451
EPI_ISL_1658455
EPI_ISL_1658457
EPI_ISL_1658458
EPI_ISL_1658459
EPI_ISL_1658463
EPI_ISL_1658465
EPI_ISL_1659127
EPI_ISL_1658467
EPI_ISL_1658468
EPI_ISL_1658469
EPI_ISL_1658470
EPI_ISL_1658471
EPI_ISL_1658472
EPI_ISL_1658473
EPI_ISL_1658480
EPI_ISL_1658486
EPI_ISL_1658474
EPI_ISL_1658475
EPI_ISL_1658476
EPI_ISL_1658481
EPI_ISL_1658483
EPI_ISL_1658484
EPI_ISL_1658485
EPI_ISL_1658488
EPI_ISL_1658491
EPI_ISL_1658493
EPI_ISL_1658489
EPI_ISL_1659152
EPI_ISL_1658498
EPI_ISL_1658500
EPI_ISL_1658502
EPI_ISL_1658505
EPI_ISL_1658506
EPI_ISL_1658509
EPI_ISL_1658511
EPI_ISL_1658512
EPI_ISL_1658513
EPI_ISL_1658516
EPI_ISL_1658517
EPI_ISL_1658522
EPI_ISL_1658519
EPI_ISL_1658520
EPI_ISL_1658521
EPI_ISL_1658523
EPI_ISL_1658531
EPI_ISL_1658532
EPI_ISL_1658534
EPI_ISL_1658536
EPI_ISL_1658538
EPI_ISL_1658539
EPI_ISL_1658540
EPI_ISL_1658543
EPI_ISL_1658545
EPI_ISL_1658547
EPI_ISL_1658548
EPI_ISL_1658549
EPI_ISL_1658550
EPI_ISL_1658552
EPI_ISL_1658555
EPI_ISL_1658556
EPI_ISL_1658557
EPI_ISL_1658558
EPI_ISL_1658562
EPI_ISL_1658563
EPI_ISL_1658564
EPI_ISL_1658567
EPI_ISL_1658568
EPI_ISL_1658570
EPI_ISL_1658572
EPI_ISL_1658574
EPI_ISL_1658579
EPI_ISL_1658581
EPI_ISL_1658582
EPI_ISL_1658583
EPI_ISL_1658584
EPI_ISL_1658586
EPI_ISL_1658589
EPI_ISL_1658596
EPI_ISL_1658600
EPI_ISL_1658606
EPI_ISL_1658607
EPI_ISL_1658608
EPI_ISL_1658612
EPI_ISL_1658613
EPI_ISL_1658614
EPI_ISL_1658621
EPI_ISL_1658630
EPI_ISL_1658633
EPI_ISL_1658634
EPI_ISL_1658635
EPI_ISL_1658637
EPI_ISL_1658638
EPI_ISL_1658640
EPI_ISL_1658642
EPI_ISL_1658643
EPI_ISL_1658646
EPI_ISL_1658647
EPI_ISL_1658648
EPI_ISL_1658649
EPI_ISL_1658652
EPI_ISL_1658653
EPI_ISL_1658654
EPI_ISL_1658657
EPI_ISL_1658658
EPI_ISL_1658659
EPI_ISL_1658661
EPI_ISL_1658663
EPI_ISL_1658667
EPI_ISL_1658668
EPI_ISL_1658670
EPI_ISL_1658671
EPI_ISL_1658673
EPI_ISL_1658674
EPI_ISL_1658675
EPI_ISL_1658676
EPI_ISL_1658679
EPI_ISL_1658682
EPI_ISL_1658684
EPI_ISL_1658685
EPI_ISL_1658686
EPI_ISL_1658687
EPI_ISL_1658688
EPI_ISL_1658689
EPI_ISL_1658690
EPI_ISL_1658691
EPI_ISL_1658692
EPI_ISL_1658693
EPI_ISL_1658699
EPI_ISL_1658700
EPI_ISL_1658701
EPI_ISL_1658702
EPI_ISL_1658703
EPI_ISL_1658704
EPI_ISL_1658705
EPI_ISL_1658706
EPI_ISL_1658721
EPI_ISL_1658764
EPI_ISL_1659062
EPI_ISL_1659063
EPI_ISL_1659065
EPI_ISL_1659066
EPI_ISL_1659067
EPI_ISL_1659068
EPI_ISL_1659069
EPI_ISL_1659070
EPI_ISL_1659071
EPI_ISL_1659072
EPI_ISL_1659073
EPI_ISL_1659074
EPI_ISL_1659077
EPI_ISL_1659078
EPI_ISL_1659079
EPI_ISL_1659081
EPI_ISL_1659090
EPI_ISL_1659110
EPI_ISL_1659093
EPI_ISL_1659094
EPI_ISL_1659095
EPI_ISL_1659096
EPI_ISL_1659098
EPI_ISL_1659105
EPI_ISL_1659106
EPI_ISL_1659107
EPI_ISL_1659114
EPI_ISL_1659115
EPI_ISL_1659116
EPI_ISL_1659117
EPI_ISL_1659118
EPI_ISL_1659119
EPI_ISL_1659120
EPI_ISL_1659137
EPI_ISL_1659139
EPI_ISL_1659140
EPI_ISL_1659141
EPI_ISL_1659142
EPI_ISL_1659143
EPI_ISL_1659121
EPI_ISL_1659125
EPI_ISL_1659128
EPI_ISL_1659129
EPI_ISL_1659130
EPI_ISL_1659131
EPI_ISL_1659133
EPI_ISL_1659134
EPI_ISL_1659135
EPI_ISL_1659145
EPI_ISL_1659146
EPI_ISL_1659147
EPI_ISL_1659153
EPI_ISL_1659154
EPI_ISL_1659155
EPI_ISL_1659157
EPI_ISL_1659158
EPI_ISL_1659160
EPI_ISL_1659163
EPI_ISL_1659164
EPI_ISL_1659166
EPI_ISL_1659182
EPI_ISL_1659167
EPI_ISL_1659168
EPI_ISL_1659169
EPI_ISL_1659170
EPI_ISL_1659171
EPI_ISL_1659172
EPI_ISL_1659174
EPI_ISL_1659175
EPI_ISL_1659176
EPI_ISL_1659177
EPI_ISL_1659178
EPI_ISL_1659179
EPI_ISL_1659180
EPI_ISL_1659181
EPI_ISL_1659188
EPI_ISL_1659189
EPI_ISL_1659191
EPI_ISL_1659192
EPI_ISL_1659193
EPI_ISL_1659201
EPI_ISL_1659198
EPI_ISL_1659202
EPI_ISL_1659204
EPI_ISL_1659205
EPI_ISL_1659206
EPI_ISL_1659228
EPI_ISL_1659216
EPI_ISL_1659218
EPI_ISL_1659221
EPI_ISL_1659222
EPI_ISL_1659223
EPI_ISL_1659224
EPI_ISL_1659225
EPI_ISL_1659226
EPI_ISL_1659227
EPI_ISL_1659229
EPI_ISL_1659230
EPI_ISL_1659231
EPI_ISL_1659232
EPI_ISL_1659233
EPI_ISL_1659234
EPI_ISL_1659235
EPI_ISL_1659236
EPI_ISL_1659237
EPI_ISL_1659238
EPI_ISL_1659239
EPI_ISL_1659240
EPI_ISL_1659241
EPI_ISL_1659242
EPI_ISL_1659243
EPI_ISL_1659244
EPI_ISL_1659245
EPI_ISL_1659246
EPI_ISL_1659247
EPI_ISL_1659248
EPI_ISL_1659249
EPI_ISL_1659250
EPI_ISL_1659251
EPI_ISL_1659252
EPI_ISL_1659253
EPI_ISL_1659254
EPI_ISL_1659255
EPI_ISL_1659256
EPI_ISL_1659257
EPI_ISL_1659258
EPI_ISL_1659259
EPI_ISL_1659260
EPI_ISL_1659261
EPI_ISL_1659262
EPI_ISL_1659263
EPI_ISL_1659264
EPI_ISL_1659265
EPI_ISL_1659266
EPI_ISL_1659267
EPI_ISL_1659268
EPI_ISL_1659269
EPI_ISL_1659270
EPI_ISL_1659271
EPI_ISL_1659272
EPI_ISL_1659273
EPI_ISL_1659274
EPI_ISL_1659275
EPI_ISL_1659276
EPI_ISL_1659277
EPI_ISL_1659278
EPI_ISL_1659279
EPI_ISL_1659280
EPI_ISL_1659281
EPI_ISL_1659282
EPI_ISL_1659283
EPI_ISL_1659285
EPI_ISL_1659286
EPI_ISL_1659287
EPI_ISL_1659288
EPI_ISL_1659289
EPI_ISL_1659290
EPI_ISL_1659291
EPI_ISL_1659292
EPI_ISL_1659293
EPI_ISL_1659294
EPI_ISL_1659295
EPI_ISL_1659296
EPI_ISL_1659297
EPI_ISL_1659298
EPI_ISL_1659299
EPI_ISL_1659300
EPI_ISL_1659301
EPI_ISL_1659302
EPI_ISL_1659303
EPI_ISL_1659304
EPI_ISL_1659305
EPI_ISL_1659306
EPI_ISL_1659307
EPI_ISL_1659308
EPI_ISL_1659309
EPI_ISL_1659310
EPI_ISL_1659311
EPI_ISL_1659312
EPI_ISL_1659313
EPI_ISL_1659314
EPI_ISL_1659315
EPI_ISL_1659316
EPI_ISL_1659317
EPI_ISL_1659318
EPI_ISL_1659319
EPI_ISL_1659320
EPI_ISL_1659321
EPI_ISL_1659322
EPI_ISL_1659323
EPI_ISL_1659324
EPI_ISL_1659325
EPI_ISL_1659326
EPI_ISL_1659327
EPI_ISL_1659328
EPI_ISL_1659329
EPI_ISL_1659330
EPI_ISL_1659331
EPI_ISL_1659332
EPI_ISL_1659333
EPI_ISL_1659346
EPI_ISL_1659334
EPI_ISL_1659335
EPI_ISL_1659336
EPI_ISL_1659337
EPI_ISL_1659338
EPI_ISL_1659339
EPI_ISL_1659340
EPI_ISL_1659342
EPI_ISL_1659343
EPI_ISL_1659344
EPI_ISL_1659345
EPI_ISL_1659347
EPI_ISL_1659348
EPI_ISL_1659349
EPI_ISL_1659350
EPI_ISL_1659351
EPI_ISL_1659352
EPI_ISL_1659353
EPI_ISL_1659354
EPI_ISL_1659355
EPI_ISL_1659356
EPI_ISL_1659357
EPI_ISL_1659358
EPI_ISL_1659359
EPI_ISL_1659360
EPI_ISL_1659361
EPI_ISL_1659362
EPI_ISL_1659363
EPI_ISL_1659364
EPI_ISL_1659365
EPI_ISL_1659366
EPI_ISL_1659367
EPI_ISL_1659368
EPI_ISL_1659379
EPI_ISL_1659369
EPI_ISL_1659370
EPI_ISL_1659371
EPI_ISL_1659372
EPI_ISL_1659373
EPI_ISL_1659374
EPI_ISL_1659375
EPI_ISL_1659376
EPI_ISL_1659377
EPI_ISL_1659378
EPI_ISL_1659380
EPI_ISL_1659381
EPI_ISL_1659382
EPI_ISL_1659383
EPI_ISL_1659384
EPI_ISL_1659385
EPI_ISL_1659386
EPI_ISL_1659387
EPI_ISL_1659388
EPI_ISL_1659389
EPI_ISL_1659390
EPI_ISL_1659391
EPI_ISL_1659392
EPI_ISL_1659393
EPI_ISL_1659394
EPI_ISL_1659395
EPI_ISL_1659396
EPI_ISL_1659397
EPI_ISL_1659398
EPI_ISL_1659399
EPI_ISL_1659400
EPI_ISL_1659401
EPI_ISL_1659402
EPI_ISL_1659403
EPI_ISL_1659404
EPI_ISL_1659405
EPI_ISL_1659406
EPI_ISL_1659407
EPI_ISL_1659408
EPI_ISL_1659409
EPI_ISL_1659410
EPI_ISL_1659411
EPI_ISL_1659412
EPI_ISL_1659413
EPI_ISL_1659414
EPI_ISL_1659415
EPI_ISL_1659416
EPI_ISL_1659417
EPI_ISL_1659418
EPI_ISL_1659419
EPI_ISL_1659420
EPI_ISL_1659421
EPI_ISL_1659422
EPI_ISL_1659423
EPI_ISL_1659424
EPI_ISL_1659425
EPI_ISL_1659426
EPI_ISL_1659427
EPI_ISL_1659428
EPI_ISL_1659429
EPI_ISL_1659430
EPI_ISL_1659431
EPI_ISL_1659432
EPI_ISL_1659433
EPI_ISL_1659434
EPI_ISL_1659435
EPI_ISL_1659436
EPI_ISL_1659437
EPI_ISL_1659438
EPI_ISL_1659439
EPI_ISL_1659440
EPI_ISL_1659441
EPI_ISL_1659442
EPI_ISL_1659443
EPI_ISL_1659444
EPI_ISL_1659445
EPI_ISL_1659446
EPI_ISL_1659447
EPI_ISL_1659448
EPI_ISL_1659449
EPI_ISL_1659450
EPI_ISL_1659451
EPI_ISL_1659452
EPI_ISL_1659453
EPI_ISL_1659454
EPI_ISL_1659455
EPI_ISL_1659456
EPI_ISL_1659457
EPI_ISL_1659458
EPI_ISL_1914271
EPI_ISL_1914272
```
